# Epidemiological dynamics of SARS-CoV-2 VOC Gamma in Rio de Janeiro, Brazil

**DOI:** 10.1101/2021.07.01.21259404

**Authors:** Filipe Romero Rebello Moreira, Mirela D’arc, Diana Mariani, Alice Laschuk Herlinger, Francine Bittencourt Schiffler, Átila Duque Rossi, Isabela de Carvalho Leitão, Thamiris dos Santos Miranda, Matheus Augusto Calvano Cosentino, Marcelo Calado de Paula Tôrres, Raíssa Mirella dos Santos Cunha da Costa, Cássia Cristina Alves Gonçalves, Débora Souza Faffe, Rafael Mello Galliez, Orlando da Costa Ferreira Junior, Renato Santana Aguiar, André Felipe Andrade dos Santos, Carolina Moreira Voloch, Terezinha Marta Pereira Pinto Castiñeiras, Amilcar Tanuri, on behalf of the COVID-19-UFRJ Workgroup

## Abstract

The emergence and widespread circulation of SARS-CoV-2 variants of concern (VOC) or interest (VOI) imposes an enhanced threat to global public health. In Brazil, one of the countries most severely impacted throughout the pandemic, a complex dynamics involving variants co-circulation and turnover events has been recorded with the emergence and spread of VOC Gamma in Manaus in late 2020. In this context, we present a genomic epidemiology investigation based on samples collected between December 2020 and May 2021 in the second major Brazilian metropolis, Rio de Janeiro. By sequencing 244 novel genomes through all epidemiological weeks in this period, we were able to document the introduction and rapid dissemination of VOC Gamma in the city, driving the rise of the third local epidemic wave. Molecular clock analysis indicates this variant has circulated locally since the first weeks of 2021 and only seven weeks were necessary for it to achieve a frequency above 70%, consistent with rates of growth observed in Manaus and other states. Moreover, a Bayesian phylogeographic reconstruction indicates VOC Gamma spread throughout Brazil between December 2020 and January 2021, and that it was introduced in Rio de Janeiro through at least 13 events coming from nearly all regions of the country. Comparative analysis of RT-qPCR cycle threshold (Ct) values provides further evidence that VOC Gamma induces higher viral loads (N1 target; mean reduction of Ct: 2.7, 95% CI = ±0.7). This analysis corroborates the previously proposed mechanistic basis for this variant enhanced transmissibility and distinguished epidemiological behavior. Our results document the evolution of VOC Gamma and provide independent assessment of scenarios previously studied in Manaus, therefore contributing to the better understanding of the epidemiological dynamics currently being surveyed in other Brazilian regions.

## Supplementary File S1 for "Epidemiological dynamics of SARS-CoV-2 VOC Gamma in Rio de Janeiro, Brazil": P.1_113_skygrid.MCCtree.treefile (part 1 of 2)

```
#NEXUS
Begin taxa;
	Dimensions ntax=627;
	Taxlabels
		hCoV-19/Brazil/AL-FIOCRUZ-4786/2021|EPI_ISL_1219135|2021-01-27
		hCoV-19/Brazil/AL-FIOCRUZ-4795/2021|EPI_ISL_1219134|2021-01-27
		hCoV-19/Brazil/AM-00700/2021|EPI_ISL_1213202|2021-01-18
		hCoV-19/Brazil/AM-00701/2021|EPI_ISL_1213190|2021-01-26
		hCoV-19/Brazil/AM-00703/2021|EPI_ISL_1213206|2021-01-18
		hCoV-19/Brazil/AM-1031/2021|EPI_ISL_906075|2021-01-19
		hCoV-19/Brazil/AM-1035/2021|EPI_ISL_906069|2021-01-15
		hCoV-19/Brazil/AM-1036/2021|EPI_ISL_906076|2021-01-19
		hCoV-19/Brazil/AM-1037/2021|EPI_ISL_906077|2021-01-19
		hCoV-19/Brazil/AM-1047/2021|EPI_ISL_906080|2021-01-22
		hCoV-19/Brazil/AM-1060/2021|EPI_ISL_940615|2021-01-19
		hCoV-19/Brazil/AM-1061/2021|EPI_ISL_940616|2021-01-19
		hCoV-19/Brazil/AM-1062/2021|EPI_ISL_906071|2021-01-19
		hCoV-19/Brazil/AM-1063/2021|EPI_ISL_940617|2021-01-19
		hCoV-19/Brazil/AM-1064/2021|EPI_ISL_940618|2021-01-19
		hCoV-19/Brazil/AM-1066/2021|EPI_ISL_940620|2021-01-14
		hCoV-19/Brazil/AM-1070/2021|EPI_ISL_940624|2021-01-15
		hCoV-19/Brazil/AM-1073/2021|EPI_ISL_940626|2021-01-21
		hCoV-19/Brazil/AM-1074/2021|EPI_ISL_940627|2021-01-22
		hCoV-19/Brazil/AM-1192/2021|EPI_ISL_943990|2021-01-19
		hCoV-19/Brazil/AM-989/2020|EPI_ISL_833169|2020-12-23
		hCoV-19/Brazil/AM-990/2020|EPI_ISL_833170|2020-12-23
		hCoV-19/Brazil/AM-991/2020|EPI_ISL_833171|2020-12-17
		hCoV-19/Brazil/AM-993/2020|EPI_ISL_833173|2020-12-18
		hCoV-19/Brazil/AM-994/2020|EPI_ISL_833174|2020-12-22
		hCoV-19/Brazil/AM-FIOCRUZ-20143088ER/2020|EPI_ISL_1068110|2020-12-28
		hCoV-19/Brazil/AM-FIOCRUZ-20143103JT/2020|EPI_ISL_833136|2020-12-29
		hCoV-19/Brazil/AM-FIOCRUZ-20143138FN-R2/2020|EPI_ISL_811149|2020-12-30
		hCoV-19/Brazil/AM-FIOCRUZ-20143297CR/2020|EPI_ISL_1068114|2020-12-23
		hCoV-19/Brazil/AM-FIOCRUZ-20842882CA/2020|EPI_ISL_833137|2020-12-04
		hCoV-19/Brazil/AM-FIOCRUZ-20843185MR/2020|EPI_ISL_1068149|2020-12-18
		hCoV-19/Brazil/AM-FIOCRUZ-20843187NC/2020|EPI_ISL_1068150|2020-12-18
		hCoV-19/Brazil/AM-FIOCRUZ-20843198JS/2020|EPI_ISL_1068151|2020-12-21
		hCoV-19/Brazil/AM-FIOCRUZ-20843201ML/2020|EPI_ISL_833138|2020-12-21
		hCoV-19/Brazil/AM-FIOCRUZ-20843228ZC/2020|EPI_ISL_833139|2020-12-22
		hCoV-19/Brazil/AM-FIOCRUZ-20843269RC/2020|EPI_ISL_833140|2020-12-23
		hCoV-19/Brazil/AM-FIOCRUZ-20843312KD/2020|EPI_ISL_1068156|2020-12-27
		hCoV-19/Brazil/AM-FIOCRUZ-20843351MC/2020|EPI_ISL_1068158|2020-12-28
		hCoV-19/Brazil/AM-FIOCRUZ-20843355YM/2020|EPI_ISL_1068159|2020-12-28
		hCoV-19/Brazil/AM-FIOCRUZ-20843374ML/2020|EPI_ISL_1068160|2020-12-29
		hCoV-19/Brazil/AM-FIOCRUZ-20890057CR/2020|EPI_ISL_1068169|2020-12-28
		hCoV-19/Brazil/AM-FIOCRUZ-20891068DS/2020|EPI_ISL_1068198|2020-12-24
		hCoV-19/Brazil/AM-FIOCRUZ-20892199FT/2020|EPI_ISL_1068221|2020-12-21
		hCoV-19/Brazil/AM-FIOCRUZ-20892251AR/2020|EPI_ISL_1068225|2020-12-23
		hCoV-19/Brazil/AM-FIOCRUZ-20892262DR/2020|EPI_ISL_1068226|2020-12-23
		hCoV-19/Brazil/AM-FIOCRUZ-20893866MN/2020|EPI_ISL_1068243|2020-12-23
		hCoV-19/Brazil/AM-FIOCRUZ-20894927MS/2020|EPI_ISL_1068248|2020-12-28
		hCoV-19/Brazil/AM-FIOCRUZ-20895217CM/2020|EPI_ISL_1068249|2020-12-22
		hCoV-19/Brazil/AM-FIOCRUZ-21140646MJ-R2/2021|EPI_ISL_1034306|2021-01-29
		hCoV-19/Brazil/AM-FIOCRUZ-21140861HC/2021|EPI_ISL_1533609|2021-02-09
		hCoV-19/Brazil/AM-FIOCRUZ-21143321SM/2021|EPI_ISL_1068260|2021-01-04
		hCoV-19/Brazil/AM-FIOCRUZ-21143333CC/2021|EPI_ISL_1068261|2021-01-05
		hCoV-19/Brazil/AM-FIOCRUZ-21143339MM/2021|EPI_ISL_1068262|2021-01-05
		hCoV-19/Brazil/AM-FIOCRUZ-21143402KJ/2021|EPI_ISL_1068264|2021-01-06
		hCoV-19/Brazil/AM-FIOCRUZ-21143420WC/2021|EPI_ISL_1068266|2021-01-07
		hCoV-19/Brazil/AM-FIOCRUZ-21143459HF/2021|EPI_ISL_1068269|2021-01-08
		hCoV-19/Brazil/AM-FIOCRUZ-21143496CM/2021|EPI_ISL_1068270|2021-01-11
		hCoV-19/Brazil/AM-FIOCRUZ-21143504VA/2021|EPI_ISL_1068271|2021-01-11
		hCoV-19/Brazil/AM-FIOCRUZ-21143537SL/2021|EPI_ISL_1068272|2021-01-12
		hCoV-19/Brazil/AM-FIOCRUZ-21143580DO/2021|EPI_ISL_1068275|2021-01-08
		hCoV-19/Brazil/AM-FIOCRUZ-21143603CF/2021|EPI_ISL_1068276|2021-01-13
		hCoV-19/Brazil/AM-FIOCRUZ-21143608MV/2021|EPI_ISL_1068278|2021-01-13
		hCoV-19/Brazil/AM-FIOCRUZ-21843439LC/2021|EPI_ISL_1068279|2021-01-07
		hCoV-19/Brazil/AM-FIOCRUZ-21843511WC/2021|EPI_ISL_1068280|2021-01-06
		hCoV-19/Brazil/AM-FIOCRUZ-21843518RA/2021|EPI_ISL_1068281|2021-01-06
		hCoV-19/Brazil/AM-FIOCRUZ-21843667JC/2021|EPI_ISL_1068282|2021-01-11
		hCoV-19/Brazil/AM-FIOCRUZ-21843677AF/2021|EPI_ISL_1068283|2021-01-12
		hCoV-19/Brazil/AM-FIOCRUZ-21843807PS/2021|EPI_ISL_1068284|2021-01-13
		hCoV-19/Brazil/AM-FIOCRUZ-21890002SP/2021|EPI_ISL_1068285|2021-01-04
		hCoV-19/Brazil/AM-FIOCRUZ-21890006JG/2021|EPI_ISL_1068286|2021-01-04
		hCoV-19/Brazil/AM-FIOCRUZ-21890017IF/2021|EPI_ISL_1068287|2021-01-05
		hCoV-19/Brazil/AM-FIOCRUZ-21890017MD/2021|EPI_ISL_1068288|2021-01-05
		hCoV-19/Brazil/AM-FIOCRUZ-21890025RM/2021|EPI_ISL_1068289|2021-01-05
		hCoV-19/Brazil/AM-FIOCRUZ-21890031RC/2021|EPI_ISL_1068290|2021-01-05
		hCoV-19/Brazil/AM-FIOCRUZ-21890365EC/2021|EPI_ISL_1068291|2021-01-07
		hCoV-19/Brazil/AM-FIOCRUZ-21890474MD/2021|EPI_ISL_1068292|2021-01-06
		hCoV-19/Brazil/AM-FIOCRUZ-3521-1P/2021|EPI_ISL_1402431|2021-01-07
		hCoV-19/Brazil/AM-FIOCRUZ-IAM1504/2021|EPI_ISL_1239012|2021-01-26
		hCoV-19/Brazil/AM-IEC-177290/2020|EPI_ISL_918499|2020-12-21
		hCoV-19/Brazil/AM-IEC-177292/2020|EPI_ISL_918501|2020-12-28
		hCoV-19/Brazil/AM-IEC-177293/2020|EPI_ISL_918502|2020-12-29
		hCoV-19/Brazil/AM-IEC-177301/2020|EPI_ISL_918504|2020-12-21
		hCoV-19/Brazil/AM-IEC-177312/2020|EPI_ISL_918506|2020-12-30
		hCoV-19/Brazil/AM-IEC-177314/2021|EPI_ISL_918507|2021-01-05
		hCoV-19/Brazil/AM-IEC-177320/2021|EPI_ISL_918508|2021-01-05
		hCoV-19/Brazil/AM-IEC-177322/2021|EPI_ISL_918509|2021-01-06
		hCoV-19/Brazil/AM-IEC-177323/2021|EPI_ISL_918510|2021-01-07
		hCoV-19/Brazil/AM-IEC-177328/2020|EPI_ISL_918511|2020-12-30
		hCoV-19/Brazil/AM-IEC-177881/2021|EPI_ISL_1261683|2021-01-19
		hCoV-19/Brazil/AM-IEC-177889/2021|EPI_ISL_1261685|2021-01-20
		hCoV-19/Brazil/AM-IEC-177911/2021|EPI_ISL_1261694|2021-01-12
		hCoV-19/Brazil/AM-IEC-178078/2021|EPI_ISL_1261690|2021-01-11
		hCoV-19/Brazil/AM-M1-CAMPI231I/2020|EPI_ISL_1708318|2020-12-21
		hCoV-19/Brazil/AP-IEC-177669/2021|EPI_ISL_1164984|2021-01-16
		hCoV-19/Brazil/AP-IEC-178171/2021|EPI_ISL_1261686|2021-01-31
		hCoV-19/Brazil/AP-IEC-178175/2021|EPI_ISL_1261692|2021-02-08
		hCoV-19/Brazil/AP-IEC-178179/2021|EPI_ISL_1261688|2021-02-15
		hCoV-19/Brazil/AP-IEC-178180/2021|EPI_ISL_1261689|2021-02-15
		hCoV-19/Brazil/BA-00716/2021|EPI_ISL_1213168|2021-02-14
		hCoV-19/Brazil/BA-00736/2021|EPI_ISL_1213170|2021-02-08
		hCoV-19/Brazil/BA-49/2021|EPI_ISL_1067737|2021-01-26
		hCoV-19/Brazil/BA-50/2021|EPI_ISL_1067730|2021-01-26
		hCoV-19/Brazil/BA-51/2021|EPI_ISL_1067738|2021-01-26
		hCoV-19/Brazil/BA-52/2021|EPI_ISL_1067731|2021-01-26
		hCoV-19/Brazil/BA-53/2021|EPI_ISL_1067733|2021-01-23
		hCoV-19/Brazil/BA-54/2021|EPI_ISL_1067729|2021-01-23
		hCoV-19/Brazil/BA-55/2021|EPI_ISL_1067734|2021-01-23
		hCoV-19/Brazil/BA-56/2021|EPI_ISL_1067735|2021-01-23
		hCoV-19/Brazil/BA-57/2021|EPI_ISL_1067736|2021-01-23
		hCoV-19/Brazil/BA-58/2021|EPI_ISL_1067728|2021-01-08
		hCoV-19/Brazil/BA-59/2021|EPI_ISL_1067732|2021-01-18
		hCoV-19/Brazil/BA-FIOCRUZ-7029/2021|EPI_ISL_1219136|2021-02-15
		hCoV-19/Brazil/BA-HA01/2020|EPI_ISL_1443196|2020-12-28
		hCoV-19/Brazil/BA-HA02/2020|EPI_ISL_1443197|2020-12-28
		hCoV-19/Brazil/BA-HA03/2020|EPI_ISL_1443198|2020-12-28
		hCoV-19/Brazil/BA-HSR-UTIfeb02/2021|EPI_ISL_1608170|2021-02-23
		hCoV-19/Brazil/BA-HSR-UTIfeb03/2021|EPI_ISL_1608168|2021-02-13
		hCoV-19/Brazil/BA-HSR-UTIfeb04/2021|EPI_ISL_1608166|2021-02-17
		hCoV-19/Brazil/BA-HSR-UTIfeb05/2021|EPI_ISL_1608169|2021-02-20
		hCoV-19/Brazil/BA-HSR-UTIfeb06/2021|EPI_ISL_1608167|2021-02-12
		hCoV-19/Brazil/BA-HSR-UTIfeb07/2021|EPI_ISL_1608163|2021-02-10
		hCoV-19/Brazil/BA-HSR-UTIfeb08/2021|EPI_ISL_1608165|2021-02-08
		hCoV-19/Brazil/BA-HSR-UTIfeb09/2021|EPI_ISL_1608171|2021-02-21
		hCoV-19/Brazil/BA-HSR-UTIfeb10/2021|EPI_ISL_1608161|2021-02-07
		hCoV-19/Brazil/BA-HSR-UTIfeb11/2021|EPI_ISL_1608164|2021-02-16
		hCoV-19/Brazil/BA-HSR-UTIfeb12/2021|EPI_ISL_1608162|2021-02-06
		hCoV-19/Brazil/BA-LACEN-122/2021|EPI_ISL_1583650|2021-02-04
		hCoV-19/Brazil/BA-LACEN-128/2021|EPI_ISL_1583656|2021-02-05
		hCoV-19/Brazil/BA-LACEN-135/2021|EPI_ISL_1583663|2021-02-12
		hCoV-19/Brazil/BA-LACEN-137/2021|EPI_ISL_1583665|2021-02-12
		hCoV-19/Brazil/BA-LACEN-144/2021|EPI_ISL_1583672|2021-03-02
		hCoV-19/Brazil/BA-LACEN-145/2021|EPI_ISL_1583673|2021-03-03
		hCoV-19/Brazil/BA-LACEN-146/2021|EPI_ISL_1583674|2021-02-08
		hCoV-19/Brazil/BA-LACEN-147/2021|EPI_ISL_1583675|2021-03-02
		hCoV-19/Brazil/BA-LACEN-148/2021|EPI_ISL_1583676|2021-03-05
		hCoV-19/Brazil/BA-LACEN-149/2021|EPI_ISL_1583677|2021-02-06
		hCoV-19/Brazil/BA-LACEN-151/2021|EPI_ISL_1583679|2021-03-04
		hCoV-19/Brazil/BA-LACEN-152/2021|EPI_ISL_1583680|2021-02-19
		hCoV-19/Brazil/BA-LACEN-153/2021|EPI_ISL_1583681|2021-03-02
		hCoV-19/Brazil/BA-LACEN-154/2021|EPI_ISL_1583682|2021-02-08
		hCoV-19/Brazil/BA-LACEN-155/2021|EPI_ISL_1583683|2021-02-12
		hCoV-19/Brazil/BA-LACEN-161/2021|EPI_ISL_1583694|2021-03-12
		hCoV-19/Brazil/BA-LACEN-162/2021|EPI_ISL_1583697|2021-02-23
		hCoV-19/Brazil/BA-LACEN-163/2021|EPI_ISL_1583700|2021-02-12
		hCoV-19/Brazil/BA-LACEN-170/2021|EPI_ISL_1583719|2021-02-23
		hCoV-19/Brazil/BA-LACEN-171/2021|EPI_ISL_1583722|2021-02-23
		hCoV-19/Brazil/BA-LACEN-172/2021|EPI_ISL_1583725|2021-03-01
		hCoV-19/Brazil/BA-LACEN-174/2021|EPI_ISL_1583730|2021-03-05
		hCoV-19/Brazil/BA-LACEN-175/2021|EPI_ISL_1583733|2021-02-26
		hCoV-19/Brazil/CE-IEC-177433/2021|EPI_ISL_1164980|2021-01-18
		hCoV-19/Brazil/CE-IEC-177782/2021|EPI_ISL_1164973|2021-01-29
		hCoV-19/Brazil/CE-IEC-177783/2021|EPI_ISL_1164970|2021-02-05
		hCoV-19/Brazil/CE-IEC-177784/2021|EPI_ISL_1164971|2021-02-05
		hCoV-19/Brazil/CE-IEC-177837/2021|EPI_ISL_1261693|2021-02-15
		hCoV-19/Brazil/CE-IEC-177841/2021|EPI_ISL_1261684|2021-02-15
		hCoV-19/Brazil/GO-1193/2021|EPI_ISL_985303|2021-01-19
		hCoV-19/Brazil/GO-1195/2021|EPI_ISL_985305|2021-01-19
		hCoV-19/Brazil/GO-1196/2021|EPI_ISL_985306|2021-01-19
		hCoV-19/Brazil/GO-1198/2021|EPI_ISL_985308|2021-01-19
		hCoV-19/Brazil/GO-1202/2021|EPI_ISL_1039691|2021-01-19
		hCoV-19/Brazil/GO-1203/2021|EPI_ISL_1039692|2021-01-19
		hCoV-19/Brazil/GO-1204/2021|EPI_ISL_1039693|2021-01-19
		hCoV-19/Brazil/GO-1205/2021|EPI_ISL_985312|2021-01-19
		hCoV-19/Brazil/GO-1206/2021|EPI_ISL_985313|2021-01-19
		hCoV-19/Brazil/GO-1207/2021|EPI_ISL_985314|2021-01-19
		hCoV-19/Brazil/GO-1208/2021|EPI_ISL_985315|2021-01-19
		hCoV-19/Brazil/GO-2014/2021|EPI_ISL_1468413|2021-03-16
		hCoV-19/Brazil/GO-2015/2021|EPI_ISL_1468414|2021-03-16
		hCoV-19/Brazil/GO-2341/2021|EPI_ISL_1628365|2021-03-17
		hCoV-19/Brazil/GO-C2147/2021|EPI_ISL_1493577|2021-02-27
		hCoV-19/Brazil/GO-C2153/2021|EPI_ISL_1493574|2021-03-13
		hCoV-19/Brazil/GO-C2155/2021|EPI_ISL_1493573|2021-03-13
		hCoV-19/Brazil/GO-HLAGYN-1406164/2021|EPI_ISL_2017298|2021-04-15
		hCoV-19/Brazil/GO-HLAGYN-1429810/2021|EPI_ISL_2017459|2021-04-25
		hCoV-19/Brazil/GO-HLAGYN-1446703/2021|EPI_ISL_2017295|2021-04-15
		hCoV-19/Brazil/GO-HLAGYN-1453528/2021|EPI_ISL_2017288|2021-04-15
		hCoV-19/Brazil/GO-HLAGYN-1473519/2021|EPI_ISL_2017305|2021-04-15
		hCoV-19/Brazil/GO-HLAGYN-1479886/2021|EPI_ISL_2017467|2021-04-07
		hCoV-19/Brazil/GO-HLAGYN-1479977/2021|EPI_ISL_2017469|2021-04-07
		hCoV-19/Brazil/GO-HLAGYN-1480420/2021|EPI_ISL_2017470|2021-04-07
		hCoV-19/Brazil/GO-HLAGYN-1481518/2021|EPI_ISL_2017299|2021-04-15
		hCoV-19/Brazil/GO-HLAGYN-1485845/2021|EPI_ISL_2017285|2021-04-15
		hCoV-19/Brazil/GO-HLAGYN-1486414/2021|EPI_ISL_2017303|2021-04-15
		hCoV-19/Brazil/GO-HLAGYN-1486712/2021|EPI_ISL_2017292|2021-04-15
		hCoV-19/Brazil/GO-HLAGYN-1490563/2021|EPI_ISL_2017301|2021-04-15
		hCoV-19/Brazil/GO-HLAGYN-1493393/2021|EPI_ISL_2017296|2021-04-15
		hCoV-19/Brazil/GO-HLAGYN-1494808/2021|EPI_ISL_2017293|2021-04-15
		hCoV-19/Brazil/GO-HLAGYN-1502044/2021|EPI_ISL_2017290|2021-04-15
		hCoV-19/Brazil/GO-HLAGYN-1507284/2021|EPI_ISL_2017471|2021-04-07
		hCoV-19/Brazil/GO-HLAGYN-1507360/2021|EPI_ISL_2017294|2021-04-15
		hCoV-19/Brazil/GO-HLAGYN-1517844/2021|EPI_ISL_2102518|2021-04-13
		hCoV-19/Brazil/GO-HLAGYN-1518265/2021|EPI_ISL_2017480|2021-04-29
		hCoV-19/Brazil/GO-HLAGYN-1520715_R2/2021|EPI_ISL_2017324|2021-04-15
		hCoV-19/Brazil/GO-HLAGYN-1533677/2021|EPI_ISL_2017283|2021-04-15
		hCoV-19/Brazil/GO-HLAGYN-1561249/2021|EPI_ISL_2017419|2021-04-29
		hCoV-19/Brazil/GO-HLAGYN-1561372/2021|EPI_ISL_2017421|2021-04-29
		hCoV-19/Brazil/GO-HLAGYN-1563522/2021|EPI_ISL_2102519|2021-04-13
		hCoV-19/Brazil/GO-HLAGYN-1563813/2021|EPI_ISL_2017428|2021-04-29
		hCoV-19/Brazil/GO-HLAGYN-1563955/2021|EPI_ISL_2017427|2021-04-29
		hCoV-19/Brazil/GO-HLAGYN-1567147/2021|EPI_ISL_2017472|2021-04-07
		hCoV-19/Brazil/GO-HLAGYN-1569024/2021|EPI_ISL_2017414|2021-04-29
		hCoV-19/Brazil/GO-HLAGYN-1570684/2021|EPI_ISL_2017476|2021-04-17
		hCoV-19/Brazil/GO-HLAGYN-1570992/2021|EPI_ISL_2017429|2021-04-29
		hCoV-19/Brazil/GO-HLAGYN-1572134/2021|EPI_ISL_2017417|2021-04-29
		hCoV-19/Brazil/GO-HLAGYN-1572146/2021|EPI_ISL_2017418|2021-04-29
		hCoV-19/Brazil/GO-HLAGYN-1574241/2021|EPI_ISL_2017424|2021-04-29
		hCoV-19/Brazil/GO-HLAGYN-1574503/2021|EPI_ISL_2017425|2021-04-29
		hCoV-19/Brazil/GO-HLAGYN-1579330/2021|EPI_ISL_2017404|2021-04-29
		hCoV-19/Brazil/GO-HLAGYN-1582186/2021|EPI_ISL_2017453|2021-04-13
		hCoV-19/Brazil/GO-HLAGYN-1583040/2021|EPI_ISL_2017408|2021-04-29
		hCoV-19/Brazil/GO-HLAGYN-1583081/2021|EPI_ISL_2017407|2021-04-29
		hCoV-19/Brazil/GO-HLAGYN-1584618/2021|EPI_ISL_2017456|2021-04-13
		hCoV-19/Brazil/GO-HLAGYN-1585005/2021|EPI_ISL_2017393|2021-04-29
		hCoV-19/Brazil/GO-HLAGYN-1586463_R2/2021|EPI_ISL_2017282|2021-04-15
		hCoV-19/Brazil/GO-HLAGYN-1586465/2021|EPI_ISL_2017396|2021-04-29
		hCoV-19/Brazil/GO-HLAGYN-1587637/2021|EPI_ISL_2017395|2021-04-29
		hCoV-19/Brazil/GO-HLAGYN-1591247/2021|EPI_ISL_2017473|2021-04-07
		hCoV-19/Brazil/GO-HLAGYN-1591273/2021|EPI_ISL_2017451|2021-04-06
		hCoV-19/Brazil/GO-HLAGYN-1597323/2021|EPI_ISL_2017347|2021-04-25
		hCoV-19/Brazil/GO-HLAGYN-1597493/2021|EPI_ISL_2017348|2021-04-25
		hCoV-19/Brazil/GO-HLAGYN-1597701/2021|EPI_ISL_2017350|2021-04-25
		hCoV-19/Brazil/GO-HLAGYN-1597705/2021|EPI_ISL_2017351|2021-04-25
		hCoV-19/Brazil/GO-HLAGYN-1597731/2021|EPI_ISL_2017352|2021-04-25
		hCoV-19/Brazil/GO-HLAGYN-1597950/2021|EPI_ISL_2017362|2021-04-29
		hCoV-19/Brazil/GO-HLAGYN-1597970/2021|EPI_ISL_2017353|2021-04-25
		hCoV-19/Brazil/GO-HLAGYN-1598009/2021|EPI_ISL_2017355|2021-04-25
		hCoV-19/Brazil/GO-HLAGYN-1598019/2021|EPI_ISL_2017356|2021-04-25
		hCoV-19/Brazil/GO-HLAGYN-1598295/2021|EPI_ISL_2017357|2021-04-25
		hCoV-19/Brazil/GO-HLAGYN-1598441/2021|EPI_ISL_2017358|2021-04-25
		hCoV-19/Brazil/GO-HLAGYN-1598492/2021|EPI_ISL_2017359|2021-04-25
		hCoV-19/Brazil/GO-HLAGYN-1598558/2021|EPI_ISL_2017360|2021-04-25
		hCoV-19/Brazil/GO-HLAGYN-1602898/2021|EPI_ISL_2017369|2021-04-29
		hCoV-19/Brazil/GO-HLAGYN-1605241/2021|EPI_ISL_2017325|2021-04-19
		hCoV-19/Brazil/GO-HLAGYN-1608378/2021|EPI_ISL_2017326|2021-04-19
		hCoV-19/Brazil/GO-HLAGYN-1608920/2021|EPI_ISL_2102521|2021-04-25
		hCoV-19/Brazil/GO-HLAGYN-1609329/2021|EPI_ISL_2017329|2021-04-19
		hCoV-19/Brazil/GO-HLAGYN-1610847/2021|EPI_ISL_2017331|2021-04-19
		hCoV-19/Brazil/GO-HLAGYN-1611246/2021|EPI_ISL_2017334|2021-04-19
		hCoV-19/Brazil/GO-HLAGYN-1611618/2021|EPI_ISL_2017337|2021-04-19
		hCoV-19/Brazil/GO-HLAGYN-1611628/2021|EPI_ISL_2017338|2021-04-19
		hCoV-19/Brazil/GO-HLAGYN-1613152/2021|EPI_ISL_2017376|2021-04-29
		hCoV-19/Brazil/GO-HLAGYN-1613356/2021|EPI_ISL_2017340|2021-04-19
		hCoV-19/Brazil/GO-HLAGYN-1613595/2021|EPI_ISL_2017341|2021-04-19
		hCoV-19/Brazil/GO-HLAGYN-1613608/2021|EPI_ISL_2017484|2021-04-25
		hCoV-19/Brazil/GO-HLAGYN-1613691/2021|EPI_ISL_2017342|2021-04-19
		hCoV-19/Brazil/GO-HLAGYN-1613838/2021|EPI_ISL_2017343|2021-04-19
		hCoV-19/Brazil/GO-HLAGYN-1614019/2021|EPI_ISL_2017344|2021-04-19
		hCoV-19/Brazil/GO-HLAGYN-1614067/2021|EPI_ISL_2017365|2021-04-29
		hCoV-19/Brazil/GO-HLAGYN-1614150/2021|EPI_ISL_2017345|2021-04-19
		hCoV-19/Brazil/GO-HLAGYN-1615387/2021|EPI_ISL_2017446|2021-04-29
		hCoV-19/Brazil/GO-HLAGYN-1618513/2021|EPI_ISL_2017373|2021-04-29
		hCoV-19/Brazil/GO-HLAGYN-1618955/2021|EPI_ISL_2017378|2021-04-29
		hCoV-19/Brazil/GO-HLAGYN-1618975/2021|EPI_ISL_2017379|2021-04-29
		hCoV-19/Brazil/GO-HLAGYN-1619013/2021|EPI_ISL_2017375|2021-04-29
		hCoV-19/Brazil/GO-HLAGYN-1619136/2021|EPI_ISL_2017382|2021-04-29
		hCoV-19/Brazil/GO-HLAGYN-1621049/2021|EPI_ISL_2017384|2021-04-29
		hCoV-19/Brazil/GO-HLAGYN-1621594/2021|EPI_ISL_2017387|2021-04-29
		hCoV-19/Brazil/GO-HLAGYN-1621616/2021|EPI_ISL_2017385|2021-04-29
		hCoV-19/Brazil/GO-HLAGYN-1621782/2021|EPI_ISL_2017389|2021-04-29
		hCoV-19/Brazil/GO-HLAGYN-1623993/2021|EPI_ISL_2017370|2021-04-29
		hCoV-19/Brazil/GO-HLAGYN-1629256/2021|EPI_ISL_2017439|2021-04-29
		hCoV-19/Brazil/GO-HLAGYN-1629614/2021|EPI_ISL_2017432|2021-04-29
		hCoV-19/Brazil/GO-HLAGYN-1630510/2021|EPI_ISL_2017435|2021-04-29
		hCoV-19/Brazil/GO-LABSAUDE-85/2021|EPI_ISL_1716442|2021-03-04
		hCoV-19/Brazil/GO-LABSAUDE-86/2021|EPI_ISL_1716443|2021-03-05
		hCoV-19/Brazil/GO-LABSAUDE-88/2021|EPI_ISL_1716445|2021-03-05
		hCoV-19/Brazil/GO-LABSAUDE-91/2021|EPI_ISL_1716448|2021-03-04
		hCoV-19/Brazil/GO-LABSAUDE-98/2021|EPI_ISL_1716455|2021-03-04
		hCoV-19/Brazil/MA-FIOCRUZ-11445/2021|EPI_ISL_1465194|2021-02-20
		hCoV-19/Brazil/MA-FIOCRUZ-11446/2021|EPI_ISL_1465217|2021-01-30
		hCoV-19/Brazil/MA-FIOCRUZ-11450/2021|EPI_ISL_1465215|2021-02-03
		hCoV-19/Brazil/MA-FIOCRUZ-11457/2021|EPI_ISL_1465203|2021-02-09
		hCoV-19/Brazil/MA-FIOCRUZ-11458/2021|EPI_ISL_1465206|2021-02-07
		hCoV-19/Brazil/MA-FIOCRUZ-11459/2021|EPI_ISL_1465213|2021-02-04
		hCoV-19/Brazil/MA-FIOCRUZ-11460/2021|EPI_ISL_1465212|2021-02-05
		hCoV-19/Brazil/MA-FIOCRUZ-11464/2021|EPI_ISL_1465208|2021-02-07
		hCoV-19/Brazil/MA-FIOCRUZ-11465/2021|EPI_ISL_1465209|2021-02-07
		hCoV-19/Brazil/MA-FIOCRUZ-11466/2021|EPI_ISL_1465210|2021-02-06
		hCoV-19/Brazil/MA-FIOCRUZ-11468/2021|EPI_ISL_1465199|2021-02-12
		hCoV-19/Brazil/MA-FIOCRUZ-11469/2021|EPI_ISL_1465201|2021-02-12
		hCoV-19/Brazil/MA-FIOCRUZ-11470/2021|EPI_ISL_1465202|2021-02-11
		hCoV-19/Brazil/MA-FIOCRUZ-11474/2021|EPI_ISL_1465192|2021-02-22
		hCoV-19/Brazil/MA-FIOCRUZ-11475/2021|EPI_ISL_1465189|2021-02-23
		hCoV-19/Brazil/MA-FIOCRUZ-11476/2021|EPI_ISL_1465188|2021-02-24
		hCoV-19/Brazil/MA-FIOCRUZ-11478/2021|EPI_ISL_1465195|2021-02-19
		hCoV-19/Brazil/MA-FIOCRUZ-11479/2021|EPI_ISL_1465205|2021-02-08
		hCoV-19/Brazil/MA-FIOCRUZ-11480/2021|EPI_ISL_1465198|2021-02-18
		hCoV-19/Brazil/MA-FIOCRUZ-11481/2021|EPI_ISL_1465196|2021-02-19
		hCoV-19/Brazil/MA-FIOCRUZ-11482/2021|EPI_ISL_1465191|2021-02-23
		hCoV-19/Brazil/MA-FIOCRUZ-11483/2021|EPI_ISL_1465216|2021-02-01
		hCoV-19/Brazil/MA-FIOCRUZ-11487/2021|EPI_ISL_1465221|2021-01-19
		hCoV-19/Brazil/MA-FIOCRUZ-11491/2021|EPI_ISL_1465219|2021-01-23
		hCoV-19/Brazil/MA-FIOCRUZ-11493/2021|EPI_ISL_1465220|2021-01-23
		hCoV-19/Brazil/MA-FIOCRUZ-11509/2021|EPI_ISL_1465222|2021-01-18
		hCoV-19/Brazil/MG-FUNED-49355-21/2021|EPI_ISL_1239137|2021-03-01
		hCoV-19/Brazil/PA-IEC-177365/2021|EPI_ISL_904120|2021-01-10
		hCoV-19/Brazil/PA-IEC-177366/2021|EPI_ISL_904121|2021-01-08
		hCoV-19/Brazil/PA-IEC-177628/2021|EPI_ISL_1164972|2021-02-02
		hCoV-19/Brazil/PA-IEC-177834/2021|EPI_ISL_1261691|2021-02-11
		hCoV-19/Brazil/PB-00774/2021|EPI_ISL_1213189|2021-01-27
		hCoV-19/Brazil/PB-00776/2021|EPI_ISL_1213207|2021-01-11
		hCoV-19/Brazil/PB-00781/2021|EPI_ISL_1213201|2021-01-21
		hCoV-19/Brazil/PB-IEC-177564/2021|EPI_ISL_1164991|2021-01-07
		hCoV-19/Brazil/PR-FIOCRUZ-12964/2021|EPI_ISL_1534000|2021-02-19
		hCoV-19/Brazil/PR-FIOCRUZ-12966/2021|EPI_ISL_1534001|2021-02-19
		hCoV-19/Brazil/PR-FIOCRUZ-12967/2021|EPI_ISL_1533999|2021-02-18
		hCoV-19/Brazil/PR-FIOCRUZ-5273/2021|EPI_ISL_1219133|2021-01-26
		hCoV-19/Brazil/RJ-LVM32940/2021|2021-02-09
		hCoV-19/Brazil/RJ-LVM32941/2021|2021-02-09
		hCoV-19/Brazil/RJ-LVM32954/2021|2021-02-09
		hCoV-19/Brazil/RJ-LVM32965/2021|2021-02-09
		hCoV-19/Brazil/RJ-LVM32987/2021|2021-02-10
		hCoV-19/Brazil/RJ-LVM33000/2021|2021-02-10
		hCoV-19/Brazil/RJ-LVM33006/2021|2021-02-10
		hCoV-19/Brazil/RJ-LVM33007/2021|2021-02-10
		hCoV-19/Brazil/RJ-LVM33008/2021|2021-02-10
		hCoV-19/Brazil/RJ-LVM33102/2021|2021-02-11
		hCoV-19/Brazil/RJ-LVM33213/2021|2021-02-18
		hCoV-19/Brazil/RJ-LVM33233/2021|2021-02-18
		hCoV-19/Brazil/RJ-LVM33879/2021|2021-02-23
		hCoV-19/Brazil/RJ-LVM34211/2021|2021-02-25
		hCoV-19/Brazil/RJ-LVM34212/2021|2021-02-25
		hCoV-19/Brazil/RJ-LVM34238/2021|2021-02-25
		hCoV-19/Brazil/RJ-LVM34438/2021|2021-02-26
		hCoV-19/Brazil/RJ-LVM34616/2021|2021-03-01
		hCoV-19/Brazil/RJ-LVM34637/2021|2021-03-01
		hCoV-19/Brazil/RJ-LVM34719/2021|2021-03-03
		hCoV-19/Brazil/RJ-LVM34722/2021|2021-03-03
		hCoV-19/Brazil/RJ-LVM34843/2021|2021-03-04
		hCoV-19/Brazil/RJ-LVM34958/2021|2021-03-05
		hCoV-19/Brazil/RJ-LVM34973/2021|2021-03-05
		hCoV-19/Brazil/RJ-LVM35140/2021|2021-03-08
		hCoV-19/Brazil/RJ-LVM35163/2021|2021-03-08
		hCoV-19/Brazil/RJ-LVM35225/2021|2021-03-09
		hCoV-19/Brazil/RJ-LVM35258/2021|2021-03-09
		hCoV-19/Brazil/RJ-LVM35328/2021|2021-03-10
		hCoV-19/Brazil/RJ-LVM35333/2021|2021-03-10
		hCoV-19/Brazil/RJ-LVM35412/2021|2021-03-11
		hCoV-19/Brazil/RJ-LVM35424/2021|2021-03-11
		hCoV-19/Brazil/RJ-LVM35544/2021|2021-03-12
		hCoV-19/Brazil/RJ-LVM35545/2021|2021-03-12
		hCoV-19/Brazil/RJ-LVM35547/2021|2021-03-12
		hCoV-19/Brazil/RJ-LVM35612/2021|2021-03-15
		hCoV-19/Brazil/RJ-LVM35623/2021|2021-03-15
		hCoV-19/Brazil/RJ-LVM35624/2021|2021-03-15
		hCoV-19/Brazil/RJ-LVM35672/2021|2021-03-15
		hCoV-19/Brazil/RJ-LVM35733/2021|2021-03-16
		hCoV-19/Brazil/RJ-LVM35735/2021|2021-03-16
		hCoV-19/Brazil/RJ-LVM35773/2021|2021-03-16
		hCoV-19/Brazil/RJ-LVM35780/2021|2021-03-16
		hCoV-19/Brazil/RJ-LVM35781/2021|2021-03-16
		hCoV-19/Brazil/RJ-LVM35934/2021|2021-03-18
		hCoV-19/Brazil/RJ-LVM35997/2021|2021-03-18
		hCoV-19/Brazil/RJ-LVM36088/2021|2021-03-19
		hCoV-19/Brazil/RJ-LVM36229/2021|2021-03-22
		hCoV-19/Brazil/RJ-LVM36248/2021|2021-03-22
		hCoV-19/Brazil/RJ-LVM36255/2021|2021-03-22
		hCoV-19/Brazil/RJ-LVM36262/2021|2021-03-22
		hCoV-19/Brazil/RJ-LVM36294/2021|2021-03-22
		hCoV-19/Brazil/RJ-LVM36400/2021|2021-03-23
		hCoV-19/Brazil/RJ-LVM36428/2021|2021-03-23
		hCoV-19/Brazil/RJ-LVM36432/2021|2021-03-23
		hCoV-19/Brazil/RJ-LVM36537/2021|2021-03-24
		hCoV-19/Brazil/RJ-LVM36629/2021|2021-03-24
		hCoV-19/Brazil/RJ-LVM36639/2021|2021-03-24
		hCoV-19/Brazil/RJ-LVM36742/2021|2021-03-25
		hCoV-19/Brazil/RJ-LVM36789/2021|2021-03-25
		hCoV-19/Brazil/RJ-LVM36925/2021|2021-03-26
		hCoV-19/Brazil/RJ-LVM36928/2021|2021-03-26
		hCoV-19/Brazil/RJ-LVM36947/2021|2021-03-26
		hCoV-19/Brazil/RJ-LVM36952/2021|2021-03-26
		hCoV-19/Brazil/RJ-LVM36956/2021|2021-03-26
		hCoV-19/Brazil/RJ-LVM36957/2021|2021-03-26
		hCoV-19/Brazil/RJ-LVM36971/2021|2021-03-26
		hCoV-19/Brazil/RJ-LVM37119/2021|2021-03-29
		hCoV-19/Brazil/RJ-LVM37141/2021|2021-03-29
		hCoV-19/Brazil/RJ-LVM37147/2021|2021-03-29
		hCoV-19/Brazil/RJ-LVM37172/2021|2021-03-29
		hCoV-19/Brazil/RJ-LVM37173/2021|2021-03-29
		hCoV-19/Brazil/RJ-LVM37198/2021|2021-03-30
		hCoV-19/Brazil/RJ-LVM37258/2021|2021-03-30
		hCoV-19/Brazil/RJ-LVM37260/2021|2021-03-30
		hCoV-19/Brazil/RJ-LVM37271/2021|2021-03-30
		hCoV-19/Brazil/RJ-LVM37272/2021|2021-03-30
		hCoV-19/Brazil/RJ-LVM37339/2021|2021-03-31
		hCoV-19/Brazil/RJ-LVM37366/2021|2021-03-31
		hCoV-19/Brazil/RJ-LVM37376/2021|2021-03-31
		hCoV-19/Brazil/RJ-LVM37454/2021|2021-04-05
		hCoV-19/Brazil/RJ-LVM37471/2021|2021-04-05
		hCoV-19/Brazil/RJ-LVM37490/2021|2021-04-05
		hCoV-19/Brazil/RJ-LVM37507/2021|2021-04-05
		hCoV-19/Brazil/RJ-LVM37532/2021|2021-04-05
		hCoV-19/Brazil/RJ-LVM37706/2021|2021-04-06
		hCoV-19/Brazil/RJ-LVM38084/2021|2021-04-09
		hCoV-19/Brazil/RJ-LVM38097/2021|2021-04-09
		hCoV-19/Brazil/RJ-LVM38168/2021|2021-04-12
		hCoV-19/Brazil/RJ-LVM38184/2021|2021-04-12
		hCoV-19/Brazil/RJ-LVM38226/2021|2021-04-12
		hCoV-19/Brazil/RJ-LVM38248/2021|2021-04-12
		hCoV-19/Brazil/RJ-LVM38468/2021|2021-04-14
		hCoV-19/Brazil/RJ-LVM38656/2021|2021-04-16
		hCoV-19/Brazil/RJ-LVM38660/2021|2021-04-16
		hCoV-19/Brazil/RJ-LVM38665/2021|2021-04-16
		hCoV-19/Brazil/RJ-LVM38690/2021|2021-04-16
		hCoV-19/Brazil/RJ-LVM38790/2021|2021-04-19
		hCoV-19/Brazil/RJ-LVM38816/2021|2021-04-19
		hCoV-19/Brazil/RJ-LVM38832/2021|2021-04-19
		hCoV-19/Brazil/RJ-LVM38833/2021|2021-04-19
		hCoV-19/Brazil/RJ-LVM38852/2021|2021-04-19
		hCoV-19/Brazil/RJ-LVM38877/2021|2021-04-19
		hCoV-19/Brazil/RJ-LVM38878/2021|2021-04-19
		hCoV-19/Brazil/RJ-LVM39613/2021|2021-04-27
		hCoV-19/Brazil/RJ-LVM39623/2021|2021-04-27
		hCoV-19/Brazil/RJ-LVM39662/2021|2021-04-27
		hCoV-19/Brazil/RJ-LVM39766/2021|2021-04-28
		hCoV-19/Brazil/RJ-LVM39776/2021|2021-04-28
		hCoV-19/Brazil/RJ-LVM39804/2021|2021-04-28
		hCoV-19/Brazil/RJ-LVM40647/2021|2021-05-04
		hCoV-19/Brazil/RJ-LVM40672/2021|2021-05-04
		hCoV-19/Brazil/RJ-LVM40718/2021|2021-05-05
		hCoV-19/Brazil/RN-00841/2021|EPI_ISL_1213192|2021-01-26
		hCoV-19/Brazil/RN-00847/2021|EPI_ISL_1213194|2021-01-26
		hCoV-19/Brazil/RN-00851/2021|EPI_ISL_1213173|2021-02-01
		hCoV-19/Brazil/RN-00852/2021|EPI_ISL_1213175|2021-02-01
		hCoV-19/Brazil/RN-00853/2021|EPI_ISL_1213177|2021-02-01
		hCoV-19/Brazil/RN-00855/2021|EPI_ISL_1213178|2021-02-01
		hCoV-19/Brazil/RN-00857/2021|EPI_ISL_1213196|2021-01-26
		hCoV-19/Brazil/RN-00860/2021|EPI_ISL_1213185|2021-01-28
		hCoV-19/Brazil/RN-00862/2021|EPI_ISL_1213180|2021-02-01
		hCoV-19/Brazil/RN-00873/2021|EPI_ISL_1213187|2021-01-28
		hCoV-19/Brazil/RN-00876/2021|EPI_ISL_1213182|2021-02-01
		hCoV-19/Brazil/RN-00878/2021|EPI_ISL_1213183|2021-01-29
		hCoV-19/Brazil/RN-00880/2021|EPI_ISL_1213197|2021-01-26
		hCoV-19/Brazil/RN-00884/2021|EPI_ISL_1213199|2021-01-26
		hCoV-19/Brazil/RN-IEC-177512/2021|EPI_ISL_1166615|2021-01-18
		hCoV-19/Brazil/RO-1366/2021|EPI_ISL_1293053|2021-01-18
		hCoV-19/Brazil/RO-1368/2021|EPI_ISL_1293055|2021-01-18
		hCoV-19/Brazil/RO-1373/2021|EPI_ISL_1303503|2021-01-18
		hCoV-19/Brazil/RO-2179/2021|EPI_ISL_1520108|2021-03-02
		hCoV-19/Brazil/RO-2180/2021|EPI_ISL_1520109|2021-03-03
		hCoV-19/Brazil/RO-C2177/2021|EPI_ISL_1493578|2021-02-26
		hCoV-19/Brazil/RR-1079/2021|EPI_ISL_940630|2021-01-25
		hCoV-19/Brazil/RR-1081/2021|EPI_ISL_943967|2021-01-25
		hCoV-19/Brazil/RR-1083/2021|EPI_ISL_943968|2021-01-25
		hCoV-19/Brazil/RR-1084/2021|EPI_ISL_943969|2021-01-25
		hCoV-19/Brazil/RR-1087/2021|EPI_ISL_943971|2021-01-25
		hCoV-19/Brazil/RR-IEC-178209/2021|EPI_ISL_1261687|2021-02-15
		hCoV-19/Brazil/RS-1769/2021|EPI_ISL_1121316|2021-01-10
		hCoV-19/Brazil/RS-8680/2021|EPI_ISL_983865|2021-02-01
		hCoV-19/Brazil/RS-9108/2021|EPI_ISL_984620|2021-02-03
		hCoV-19/Brazil/RS-9109/2021|EPI_ISL_984621|2021-02-03
		hCoV-19/Brazil/RS-9116/2021|EPI_ISL_984619|2021-02-03
		hCoV-19/Brazil/RS-FIOCRUZ-14243/2021|EPI_ISL_1534013|2021-03-15
		hCoV-19/Brazil/RS-HBM-39468/2021|EPI_ISL_2139494|2021-03-09
		hCoV-19/Brazil/RS-HBM-39469/2021|EPI_ISL_2139495|2021-03-10
		hCoV-19/Brazil/RS-HBM-39470/2021|EPI_ISL_2139496|2021-03-17
		hCoV-19/Brazil/RS-HBM-39471/2021|EPI_ISL_2139497|2021-03-10
		hCoV-19/Brazil/RS-HBM-39472/2021|EPI_ISL_2139498|2021-03-10
		hCoV-19/Brazil/RS-HBM-39473/2021|EPI_ISL_2139499|2021-03-15
		hCoV-19/Brazil/RS-HBM-39474/2021|EPI_ISL_2139500|2021-03-10
		hCoV-19/Brazil/RS-HBM-39475/2021|EPI_ISL_2139501|2021-03-09
		hCoV-19/Brazil/RS-HBM-39476/2021|EPI_ISL_2139502|2021-03-10
		hCoV-19/Brazil/RS-HBM-39478/2021|EPI_ISL_2139504|2021-03-12
		hCoV-19/Brazil/RS-HBM-39479/2021|EPI_ISL_2139505|2021-03-10
		hCoV-19/Brazil/RS-HBM-39480/2021|EPI_ISL_2139506|2021-03-09
		hCoV-19/Brazil/RS-HBM-39481/2021|EPI_ISL_2139507|2021-03-11
		hCoV-19/Brazil/RS-HBM-39482/2021|EPI_ISL_2139508|2021-03-09
		hCoV-19/Brazil/RS-HBM-39483/2021|EPI_ISL_2139509|2021-03-09
		hCoV-19/Brazil/RS-HBM-39484/2021|EPI_ISL_2139510|2021-03-12
		hCoV-19/Brazil/RS-HBM-39485/2021|EPI_ISL_2139511|2021-03-11
		hCoV-19/Brazil/RS-HBM-39487/2021|EPI_ISL_2139513|2021-03-11
		hCoV-19/Brazil/RS-HBM-39489/2021|EPI_ISL_2139515|2021-03-15
		hCoV-19/Brazil/RS-HBM-39490/2021|EPI_ISL_2139516|2021-03-12
		hCoV-19/Brazil/RS-HBM-39492/2021|EPI_ISL_2139518|2021-03-11
		hCoV-19/Brazil/RS-HBM-39493/2021|EPI_ISL_2139519|2021-03-15
		hCoV-19/Brazil/RS-HBM-39494/2021|EPI_ISL_2139520|2021-03-10
		hCoV-19/Brazil/RS-HBM-39495/2021|EPI_ISL_2139521|2021-03-16
		hCoV-19/Brazil/RS-HBM-39496/2021|EPI_ISL_2139522|2021-03-16
		hCoV-19/Brazil/RS-HBM-39497/2021|EPI_ISL_2139523|2021-03-11
		hCoV-19/Brazil/RS-HBM-39499/2021|EPI_ISL_2139525|2021-03-15
		hCoV-19/Brazil/RS-HBM-39500/2021|EPI_ISL_2139526|2021-03-09
		hCoV-19/Brazil/RS-HBM-39501/2021|EPI_ISL_2139527|2021-03-17
		hCoV-19/Brazil/RS-HBM-39502/2021|EPI_ISL_2139528|2021-03-11
		hCoV-19/Brazil/RS-HBM-39503/2021|EPI_ISL_2139529|2021-03-16
		hCoV-19/Brazil/RS-HBM-39504/2021|EPI_ISL_2139530|2021-03-10
		hCoV-19/Brazil/RS-HBM-39505/2021|EPI_ISL_2139531|2021-03-12
		hCoV-19/Brazil/RS-HBM-39506/2021|EPI_ISL_2139532|2021-03-10
		hCoV-19/Brazil/RS-HBM-39508/2021|EPI_ISL_2139534|2021-03-17
		hCoV-19/Brazil/RS-HBM-39509/2021|EPI_ISL_2139535|2021-03-15
		hCoV-19/Brazil/RS-HBM-39510/2021|EPI_ISL_2139536|2021-03-17
		hCoV-19/Brazil/RS-HBM-39512/2021|EPI_ISL_2139538|2021-03-15
		hCoV-19/Brazil/RS-HBM-39513/2021|EPI_ISL_2139539|2021-03-11
		hCoV-19/Brazil/RS-HBM-39514/2021|EPI_ISL_2139540|2021-03-12
		hCoV-19/Brazil/RS-HBM-39515/2021|EPI_ISL_2139541|2021-03-09
		hCoV-19/Brazil/RS-HBM-39516/2021|EPI_ISL_2139542|2021-03-10
		hCoV-19/Brazil/RS-HBM-39519/2021|EPI_ISL_2139545|2021-03-12
		hCoV-19/Brazil/RS-HBM-39520/2021|EPI_ISL_2139546|2021-03-16
		hCoV-19/Brazil/RS-HBM-39521/2021|EPI_ISL_2139547|2021-03-10
		hCoV-19/Brazil/RS-HBM-39522/2021|EPI_ISL_2139548|2021-03-15
		hCoV-19/Brazil/RS-HBM-39523/2021|EPI_ISL_2139549|2021-03-09
		hCoV-19/Brazil/SC-1326/2021|EPI_ISL_985318|2021-01-08
		hCoV-19/Brazil/SC-1327/2021|EPI_ISL_985319|2021-01-12
		hCoV-19/Brazil/SC-FIOCRUZ-11194/2021|EPI_ISL_1534007|2021-02-26
		hCoV-19/Brazil/SC-FIOCRUZ-11195/2021|EPI_ISL_1534003|2021-02-23
		hCoV-19/Brazil/SC-FIOCRUZ-12971/2021|EPI_ISL_1534010|2021-02-26
		hCoV-19/Brazil/SC-FIOCRUZ-12972/2021|EPI_ISL_1534008|2021-02-26
		hCoV-19/Brazil/SC-FIOCRUZ-12973/2021|EPI_ISL_1534009|2021-02-26
		hCoV-19/Brazil/SC-FIOCRUZ-12975/2021|EPI_ISL_1534002|2021-02-23
		hCoV-19/Brazil/SC-FIOCRUZ-13109/2021|EPI_ISL_1533994|2021-01-28
		hCoV-19/Brazil/SC-FIOCRUZ-13111/2021|EPI_ISL_1533992|2021-01-27
		hCoV-19/Brazil/SC-FIOCRUZ-13113/2021|EPI_ISL_1533996|2021-02-01
		hCoV-19/Brazil/SC-FIOCRUZ-13114/2021|EPI_ISL_1533993|2021-01-28
		hCoV-19/Brazil/SC-LNN00682/2021|EPI_ISL_2101723|2021-04-19
		hCoV-19/Brazil/SE-FIOCRUZ-10220/2021|EPI_ISL_1534004|2021-02-23
		hCoV-19/Brazil/SP-1034/2021|EPI_ISL_906068|2021-01-15
		hCoV-19/Brazil/SP-14839/2021|EPI_ISL_1795099|2021-03-30
		hCoV-19/Brazil/SP-1670/2021|EPI_ISL_1086047|2021-01-30
		hCoV-19/Brazil/SP-1812/2021|EPI_ISL_1171656|2021-02-17
		hCoV-19/Brazil/SP-1823/2021|EPI_ISL_1171666|2021-02-16
		hCoV-19/Brazil/SP-1831/2021|EPI_ISL_1171672|2021-01-26
		hCoV-19/Brazil/SP-1897/2021|EPI_ISL_1303522|2021-02-12
		hCoV-19/Brazil/SP-2002/2021|EPI_ISL_1381059|2021-02-11
		hCoV-19/Brazil/SP-2298/2021|EPI_ISL_1625997|2021-02-25
		hCoV-19/Brazil/SP-2300/2021|EPI_ISL_1625999|2021-02-26
		hCoV-19/Brazil/SP-2327/2021|EPI_ISL_1628358|2021-03-17
		hCoV-19/Brazil/SP-2387/2021|EPI_ISL_1821207|2021-03-14
		hCoV-19/Brazil/SP-2393/2021|EPI_ISL_2003113|2021-01-03
		hCoV-19/Brazil/SP-2405/2021|EPI_ISL_1715146|2021-03-31
		hCoV-19/Brazil/SP-2452/2021|EPI_ISL_1821246|2021-04-01
		hCoV-19/Brazil/SP-2482/2021|EPI_ISL_1821262|2021-03-31
		hCoV-19/Brazil/SP-2517/2021|EPI_ISL_1731587|2021-04-03
		hCoV-19/Brazil/SP-2531/2021|EPI_ISL_1731591|2021-04-05
		hCoV-19/Brazil/SP-2536/2021|EPI_ISL_1731596|2021-04-05
		hCoV-19/Brazil/SP-2552/2021|EPI_ISL_1715157|2021-04-05
		hCoV-19/Brazil/SP-2569/2021|EPI_ISL_1752656|2021-03-18
		hCoV-19/Brazil/SP-2623/2021|EPI_ISL_2003118|2021-04-04
		hCoV-19/Brazil/SP-2652/2021|EPI_ISL_2003133|2021-04-11
		hCoV-19/Brazil/SP-48350/21/2021|EPI_ISL_1578453|2021-03-31
		hCoV-19/Brazil/SP-757110-NBD07/2021|EPI_ISL_1445094|2021-03-08
		hCoV-19/Brazil/SP-757169-NBD19/2021|EPI_ISL_1445106|2021-03-08
		hCoV-19/Brazil/SP-765407-NBD07/2021|EPI_ISL_1445148|2021-03-08
		hCoV-19/Brazil/SP-765426-NBD10/2021|EPI_ISL_1445151|2021-03-08
		hCoV-19/Brazil/SP-794377-NBD23/2021|EPI_ISL_1445200|2021-03-14
		hCoV-19/Brazil/SP-801983-NBD14/2021|EPI_ISL_1445216|2021-03-15
		hCoV-19/Brazil/SP-802012-NBD21/2021|EPI_ISL_1445223|2021-03-16
		hCoV-19/Brazil/SP-819597/2021|EPI_ISL_1795126|2021-03-22
		hCoV-19/Brazil/SP-819731/2021|EPI_ISL_1795145|2021-03-21
		hCoV-19/Brazil/SP-826627/2021|EPI_ISL_1795163|2021-03-23
		hCoV-19/Brazil/SP-831630/2021|EPI_ISL_1795220|2021-03-20
		hCoV-19/Brazil/SP-832501/2021|EPI_ISL_1795232|2021-03-23
		hCoV-19/Brazil/SP-832728/2021|EPI_ISL_1795249|2021-03-23
		hCoV-19/Brazil/SP-833182/2021|EPI_ISL_1795263|2021-03-24
		hCoV-19/Brazil/SP-833430/2021|EPI_ISL_1795289|2021-03-24
		hCoV-19/Brazil/SP-833764/2021|EPI_ISL_1795294|2021-03-22
		hCoV-19/Brazil/SP-833961/2021|EPI_ISL_1795310|2021-03-22
		hCoV-19/Brazil/SP-833974/2021|EPI_ISL_1795311|2021-03-22
		hCoV-19/Brazil/SP-834865/2021|EPI_ISL_1795328|2021-03-24
		hCoV-19/Brazil/SP-BT19849/2021|EPI_ISL_1911964|2021-04-05
		hCoV-19/Brazil/SP-FIOCRUZ-12403/2021|EPI_ISL_1464666|2021-03-02
		hCoV-19/Brazil/SP-FIOCRUZ-12437/2021|EPI_ISL_1464648|2021-03-10
		hCoV-19/Brazil/SP-FIOCRUZ-12453/2021|EPI_ISL_1464634|2021-03-14
		hCoV-19/Brazil/SP-Hemocentro-FMRP-New14/2021|EPI_ISL_1786560|2021-03-03
		hCoV-19/Brazil/SP-Hemocentro-FMRP-New16/2021|EPI_ISL_1786562|2021-03-05
		hCoV-19/Brazil/SP-IAL-721520-NBD07/2021|EPI_ISL_1445259|2021-02-28
		hCoV-19/Brazil/SP-IB_100030/2021|EPI_ISL_1966086|2021-03-01
		hCoV-19/Brazil/SP-IB_100100/2021|EPI_ISL_1966145|2021-03-09
		hCoV-19/Brazil/SP-IB_100105/2021|EPI_ISL_1966150|2021-03-08
		hCoV-19/Brazil/SP-IB_100108/2021|EPI_ISL_1966153|2021-03-08
		hCoV-19/Brazil/SP-IB_100132/2021|EPI_ISL_1966177|2021-03-09
		hCoV-19/Brazil/SP-IB_100195/2021|EPI_ISL_1966231|2021-03-16
		hCoV-19/Brazil/SP-IB_100294/2021|EPI_ISL_1966321|2021-03-20
		hCoV-19/Brazil/SP-IB_100377/2021|EPI_ISL_1966399|2021-03-29
		hCoV-19/Brazil/SP-IB_100401/2021|EPI_ISL_1966422|2021-03-30
		hCoV-19/Brazil/SP-IB_100408/2021|EPI_ISL_1966429|2021-03-30
		hCoV-19/Brazil/SP-IB_100413/2021|EPI_ISL_1966434|2021-03-29
		hCoV-19/Brazil/SP-IB_100414/2021|EPI_ISL_1966435|2021-03-29
		hCoV-19/Brazil/SP-IB_100460/2021|EPI_ISL_1966479|2021-03-29
		hCoV-19/Brazil/SP-IB_100507/2021|EPI_ISL_1966522|2021-03-29
		hCoV-19/Brazil/SP-IB_100520/2021|EPI_ISL_1966535|2021-03-29
		hCoV-19/Brazil/SP-IB_100523/2021|EPI_ISL_1966538|2021-03-29
		hCoV-19/Brazil/SP-IB_100570/2021|EPI_ISL_1966584|2021-04-05
		hCoV-19/Brazil/SP-IB_100592/2021|EPI_ISL_1966605|2021-04-04
		hCoV-19/Brazil/SP-IB_100638/2021|EPI_ISL_1966647|2021-04-04
		hCoV-19/Brazil/SP-IB_100642/2021|EPI_ISL_1966651|2021-04-05
		hCoV-19/Brazil/SP-IB_100653/2021|EPI_ISL_1966658|2021-04-05
		hCoV-19/Brazil/SP-IB_100673/2021|EPI_ISL_1966674|2021-04-05
		hCoV-19/Brazil/SP-IB_100702/2021|EPI_ISL_1966700|2021-04-05
		hCoV-19/Brazil/SP-IB_100735/2021|EPI_ISL_1966729|2021-04-12
		hCoV-19/Brazil/SP-IB_100746/2021|EPI_ISL_1966740|2021-04-15
		hCoV-19/Brazil/SP-IB_100762/2021|EPI_ISL_1966756|2021-04-12
		hCoV-19/Brazil/SP-IB_100785/2021|EPI_ISL_1966776|2021-04-15
		hCoV-19/Brazil/SP-IB_100793/2021|EPI_ISL_1966782|2021-04-15
		hCoV-19/Brazil/SP-IB_100802/2021|EPI_ISL_1966789|2021-04-14
		hCoV-19/Brazil/SP-IB_100806/2021|EPI_ISL_1966793|2021-04-12
		hCoV-19/Brazil/SP-IB_100815/2021|EPI_ISL_1966800|2021-04-11
		hCoV-19/Brazil/SP-IB_100817/2021|EPI_ISL_1966801|2021-04-12
		hCoV-19/Brazil/SP-IB_100818/2021|EPI_ISL_1966802|2021-04-12
		hCoV-19/Brazil/SP-IB_100826/2021|EPI_ISL_1966810|2021-04-12
		hCoV-19/Brazil/SP-IB_100838/2021|EPI_ISL_1966822|2021-04-13
		hCoV-19/Brazil/SP-IB_100858/2021|EPI_ISL_1966842|2021-04-08
		hCoV-19/Brazil/SP-IB_100862/2021|EPI_ISL_1966846|2021-04-08
		hCoV-19/Brazil/SP-IB_100883/2021|EPI_ISL_1966867|2021-04-08
		hCoV-19/Brazil/SP-IB_100890/2021|EPI_ISL_1966874|2021-04-04
		hCoV-19/Brazil/SP-IB_100909/2021|EPI_ISL_1966893|2021-04-06
		hCoV-19/Brazil/SP-IB_100927/2021|EPI_ISL_1966911|2021-04-08
		hCoV-19/Brazil/SP-IB_100941/2021|EPI_ISL_1966925|2021-04-07
		hCoV-19/Brazil/SP-IB_100943/2021|EPI_ISL_1966927|2021-04-08
		hCoV-19/Brazil/SP-IB_100965/2021|EPI_ISL_1966949|2021-04-05
		hCoV-19/Brazil/SP-IB_101033/2021|EPI_ISL_1967014|2021-04-07
		hCoV-19/Brazil/SP-IB_101038/2021|EPI_ISL_1967019|2021-04-07
		hCoV-19/Brazil/SP-IB_101134/2021|EPI_ISL_1967115|2021-04-07
		hCoV-19/Brazil/SP-IB_101161/2021|EPI_ISL_1967142|2021-04-08
		hCoV-19/Brazil/SP-IB_101168/2021|EPI_ISL_1967149|2021-04-05
		hCoV-19/Brazil/SP-IB_101184/2021|EPI_ISL_1967165|2021-04-09
		hCoV-19/Brazil/SP-IB_101193/2021|EPI_ISL_1967174|2021-04-09
		hCoV-19/Brazil/SP-IB_101198/2021|EPI_ISL_1967179|2021-04-09
		hCoV-19/Brazil/SP-IB_101239/2021|EPI_ISL_1967219|2021-04-19
		hCoV-19/Brazil/SP-IB_101271/2021|EPI_ISL_1967245|2021-04-19
		hCoV-19/Brazil/SP-IB_101276/2021|EPI_ISL_1967250|2021-04-19
		hCoV-19/Brazil/SP-IB_101288/2021|EPI_ISL_1967261|2021-04-18
		hCoV-19/Brazil/SP-IB_101289/2021|EPI_ISL_1967262|2021-04-18
		hCoV-19/Brazil/SP-IB_101292/2021|EPI_ISL_1967264|2021-04-18
		hCoV-19/Brazil/SP-IB_101308/2021|EPI_ISL_1967278|2021-04-19
		hCoV-19/Brazil/SP-IB_101336/2021|EPI_ISL_1967288|2021-04-22
		hCoV-19/Brazil/SP-IB_101366/2021|EPI_ISL_1967298|2021-04-23
		hCoV-19/Brazil/SP-SJRP129669/2021|EPI_ISL_2008909|2021-04-27
		hCoV-19/Brazil/TO-1188/2021|EPI_ISL_943987|2021-01-20
		;
End;
Begin trees;
	Translate
		1 hCoV-19/Brazil/AL-FIOCRUZ-4786/2021|EPI_ISL_1219135|2021-01-27,
		2 hCoV-19/Brazil/AL-FIOCRUZ-4795/2021|EPI_ISL_1219134|2021-01-27,
		3 hCoV-19/Brazil/AM-00700/2021|EPI_ISL_1213202|2021-01-18,
		4 hCoV-19/Brazil/AM-00701/2021|EPI_ISL_1213190|2021-01-26,
		5 hCoV-19/Brazil/AM-00703/2021|EPI_ISL_1213206|2021-01-18,
		6 hCoV-19/Brazil/AM-1031/2021|EPI_ISL_906075|2021-01-19,
		7 hCoV-19/Brazil/AM-1035/2021|EPI_ISL_906069|2021-01-15,
		8 hCoV-19/Brazil/AM-1036/2021|EPI_ISL_906076|2021-01-19,
		9 hCoV-19/Brazil/AM-1037/2021|EPI_ISL_906077|2021-01-19,
		10 hCoV-19/Brazil/AM-1047/2021|EPI_ISL_906080|2021-01-22,
		11 hCoV-19/Brazil/AM-1060/2021|EPI_ISL_940615|2021-01-19,
		12 hCoV-19/Brazil/AM-1061/2021|EPI_ISL_940616|2021-01-19,
		13 hCoV-19/Brazil/AM-1062/2021|EPI_ISL_906071|2021-01-19,
		14 hCoV-19/Brazil/AM-1063/2021|EPI_ISL_940617|2021-01-19,
		15 hCoV-19/Brazil/AM-1064/2021|EPI_ISL_940618|2021-01-19,
		16 hCoV-19/Brazil/AM-1066/2021|EPI_ISL_940620|2021-01-14,
		17 hCoV-19/Brazil/AM-1070/2021|EPI_ISL_940624|2021-01-15,
		18 hCoV-19/Brazil/AM-1073/2021|EPI_ISL_940626|2021-01-21,
		19 hCoV-19/Brazil/AM-1074/2021|EPI_ISL_940627|2021-01-22,
		20 hCoV-19/Brazil/AM-1192/2021|EPI_ISL_943990|2021-01-19,
		21 hCoV-19/Brazil/AM-989/2020|EPI_ISL_833169|2020-12-23,
		22 hCoV-19/Brazil/AM-990/2020|EPI_ISL_833170|2020-12-23,
		23 hCoV-19/Brazil/AM-991/2020|EPI_ISL_833171|2020-12-17,
		24 hCoV-19/Brazil/AM-993/2020|EPI_ISL_833173|2020-12-18,
		25 hCoV-19/Brazil/AM-994/2020|EPI_ISL_833174|2020-12-22,
		26 hCoV-19/Brazil/AM-FIOCRUZ-20143088ER/2020|EPI_ISL_1068110|2020-12-28,
		27 hCoV-19/Brazil/AM-FIOCRUZ-20143103JT/2020|EPI_ISL_833136|2020-12-29,
		28 hCoV-19/Brazil/AM-FIOCRUZ-20143138FN-R2/2020|EPI_ISL_811149|2020-12-30,
		29 hCoV-19/Brazil/AM-FIOCRUZ-20143297CR/2020|EPI_ISL_1068114|2020-12-23,
		30 hCoV-19/Brazil/AM-FIOCRUZ-20842882CA/2020|EPI_ISL_833137|2020-12-04,
		31 hCoV-19/Brazil/AM-FIOCRUZ-20843185MR/2020|EPI_ISL_1068149|2020-12-18,
		32 hCoV-19/Brazil/AM-FIOCRUZ-20843187NC/2020|EPI_ISL_1068150|2020-12-18,
		33 hCoV-19/Brazil/AM-FIOCRUZ-20843198JS/2020|EPI_ISL_1068151|2020-12-21,
		34 hCoV-19/Brazil/AM-FIOCRUZ-20843201ML/2020|EPI_ISL_833138|2020-12-21,
		35 hCoV-19/Brazil/AM-FIOCRUZ-20843228ZC/2020|EPI_ISL_833139|2020-12-22,
		36 hCoV-19/Brazil/AM-FIOCRUZ-20843269RC/2020|EPI_ISL_833140|2020-12-23,
		37 hCoV-19/Brazil/AM-FIOCRUZ-20843312KD/2020|EPI_ISL_1068156|2020-12-27,
		38 hCoV-19/Brazil/AM-FIOCRUZ-20843351MC/2020|EPI_ISL_1068158|2020-12-28,
		39 hCoV-19/Brazil/AM-FIOCRUZ-20843355YM/2020|EPI_ISL_1068159|2020-12-28,
		40 hCoV-19/Brazil/AM-FIOCRUZ-20843374ML/2020|EPI_ISL_1068160|2020-12-29,
		41 hCoV-19/Brazil/AM-FIOCRUZ-20890057CR/2020|EPI_ISL_1068169|2020-12-28,
		42 hCoV-19/Brazil/AM-FIOCRUZ-20891068DS/2020|EPI_ISL_1068198|2020-12-24,
		43 hCoV-19/Brazil/AM-FIOCRUZ-20892199FT/2020|EPI_ISL_1068221|2020-12-21,
		44 hCoV-19/Brazil/AM-FIOCRUZ-20892251AR/2020|EPI_ISL_1068225|2020-12-23,
		45 hCoV-19/Brazil/AM-FIOCRUZ-20892262DR/2020|EPI_ISL_1068226|2020-12-23,
		46 hCoV-19/Brazil/AM-FIOCRUZ-20893866MN/2020|EPI_ISL_1068243|2020-12-23,
		47 hCoV-19/Brazil/AM-FIOCRUZ-20894927MS/2020|EPI_ISL_1068248|2020-12-28,
		48 hCoV-19/Brazil/AM-FIOCRUZ-20895217CM/2020|EPI_ISL_1068249|2020-12-22,
		49 hCoV-19/Brazil/AM-FIOCRUZ-21140646MJ-R2/2021|EPI_ISL_1034306|2021-01-29,
		50 hCoV-19/Brazil/AM-FIOCRUZ-21140861HC/2021|EPI_ISL_1533609|2021-02-09,
		51 hCoV-19/Brazil/AM-FIOCRUZ-21143321SM/2021|EPI_ISL_1068260|2021-01-04,
		52 hCoV-19/Brazil/AM-FIOCRUZ-21143333CC/2021|EPI_ISL_1068261|2021-01-05,
		53 hCoV-19/Brazil/AM-FIOCRUZ-21143339MM/2021|EPI_ISL_1068262|2021-01-05,
		54 hCoV-19/Brazil/AM-FIOCRUZ-21143402KJ/2021|EPI_ISL_1068264|2021-01-06,
		55 hCoV-19/Brazil/AM-FIOCRUZ-21143420WC/2021|EPI_ISL_1068266|2021-01-07,
		56 hCoV-19/Brazil/AM-FIOCRUZ-21143459HF/2021|EPI_ISL_1068269|2021-01-08,
		57 hCoV-19/Brazil/AM-FIOCRUZ-21143496CM/2021|EPI_ISL_1068270|2021-01-11,
		58 hCoV-19/Brazil/AM-FIOCRUZ-21143504VA/2021|EPI_ISL_1068271|2021-01-11,
		59 hCoV-19/Brazil/AM-FIOCRUZ-21143537SL/2021|EPI_ISL_1068272|2021-01-12,
		60 hCoV-19/Brazil/AM-FIOCRUZ-21143580DO/2021|EPI_ISL_1068275|2021-01-08,
		61 hCoV-19/Brazil/AM-FIOCRUZ-21143603CF/2021|EPI_ISL_1068276|2021-01-13,
		62 hCoV-19/Brazil/AM-FIOCRUZ-21143608MV/2021|EPI_ISL_1068278|2021-01-13,
		63 hCoV-19/Brazil/AM-FIOCRUZ-21843439LC/2021|EPI_ISL_1068279|2021-01-07,
		64 hCoV-19/Brazil/AM-FIOCRUZ-21843511WC/2021|EPI_ISL_1068280|2021-01-06,
		65 hCoV-19/Brazil/AM-FIOCRUZ-21843518RA/2021|EPI_ISL_1068281|2021-01-06,
		66 hCoV-19/Brazil/AM-FIOCRUZ-21843667JC/2021|EPI_ISL_1068282|2021-01-11,
		67 hCoV-19/Brazil/AM-FIOCRUZ-21843677AF/2021|EPI_ISL_1068283|2021-01-12,
		68 hCoV-19/Brazil/AM-FIOCRUZ-21843807PS/2021|EPI_ISL_1068284|2021-01-13,
		69 hCoV-19/Brazil/AM-FIOCRUZ-21890002SP/2021|EPI_ISL_1068285|2021-01-04,
		70 hCoV-19/Brazil/AM-FIOCRUZ-21890006JG/2021|EPI_ISL_1068286|2021-01-04,
		71 hCoV-19/Brazil/AM-FIOCRUZ-21890017IF/2021|EPI_ISL_1068287|2021-01-05,
		72 hCoV-19/Brazil/AM-FIOCRUZ-21890017MD/2021|EPI_ISL_1068288|2021-01-05,
		73 hCoV-19/Brazil/AM-FIOCRUZ-21890025RM/2021|EPI_ISL_1068289|2021-01-05,
		74 hCoV-19/Brazil/AM-FIOCRUZ-21890031RC/2021|EPI_ISL_1068290|2021-01-05,
		75 hCoV-19/Brazil/AM-FIOCRUZ-21890365EC/2021|EPI_ISL_1068291|2021-01-07,
		76 hCoV-19/Brazil/AM-FIOCRUZ-21890474MD/2021|EPI_ISL_1068292|2021-01-06,
		77 hCoV-19/Brazil/AM-FIOCRUZ-3521-1P/2021|EPI_ISL_1402431|2021-01-07,
		78 hCoV-19/Brazil/AM-FIOCRUZ-IAM1504/2021|EPI_ISL_1239012|2021-01-26,
		79 hCoV-19/Brazil/AM-IEC-177290/2020|EPI_ISL_918499|2020-12-21,
		80 hCoV-19/Brazil/AM-IEC-177292/2020|EPI_ISL_918501|2020-12-28,
		81 hCoV-19/Brazil/AM-IEC-177293/2020|EPI_ISL_918502|2020-12-29,
		82 hCoV-19/Brazil/AM-IEC-177301/2020|EPI_ISL_918504|2020-12-21,
		83 hCoV-19/Brazil/AM-IEC-177312/2020|EPI_ISL_918506|2020-12-30,
		84 hCoV-19/Brazil/AM-IEC-177314/2021|EPI_ISL_918507|2021-01-05,
		85 hCoV-19/Brazil/AM-IEC-177320/2021|EPI_ISL_918508|2021-01-05,
		86 hCoV-19/Brazil/AM-IEC-177322/2021|EPI_ISL_918509|2021-01-06,
		87 hCoV-19/Brazil/AM-IEC-177323/2021|EPI_ISL_918510|2021-01-07,
		88 hCoV-19/Brazil/AM-IEC-177328/2020|EPI_ISL_918511|2020-12-30,
		89 hCoV-19/Brazil/AM-IEC-177881/2021|EPI_ISL_1261683|2021-01-19,
		90 hCoV-19/Brazil/AM-IEC-177889/2021|EPI_ISL_1261685|2021-01-20,
		91 hCoV-19/Brazil/AM-IEC-177911/2021|EPI_ISL_1261694|2021-01-12,
		92 hCoV-19/Brazil/AM-IEC-178078/2021|EPI_ISL_1261690|2021-01-11,
		93 hCoV-19/Brazil/AM-M1-CAMPI231I/2020|EPI_ISL_1708318|2020-12-21,
		94 hCoV-19/Brazil/AP-IEC-177669/2021|EPI_ISL_1164984|2021-01-16,
		95 hCoV-19/Brazil/AP-IEC-178171/2021|EPI_ISL_1261686|2021-01-31,
		96 hCoV-19/Brazil/AP-IEC-178175/2021|EPI_ISL_1261692|2021-02-08,
		97 hCoV-19/Brazil/AP-IEC-178179/2021|EPI_ISL_1261688|2021-02-15,
		98 hCoV-19/Brazil/AP-IEC-178180/2021|EPI_ISL_1261689|2021-02-15,
		99 hCoV-19/Brazil/BA-00716/2021|EPI_ISL_1213168|2021-02-14,
		100 hCoV-19/Brazil/BA-00736/2021|EPI_ISL_1213170|2021-02-08,
		101 hCoV-19/Brazil/BA-49/2021|EPI_ISL_1067737|2021-01-26,
		102 hCoV-19/Brazil/BA-50/2021|EPI_ISL_1067730|2021-01-26,
		103 hCoV-19/Brazil/BA-51/2021|EPI_ISL_1067738|2021-01-26,
		104 hCoV-19/Brazil/BA-52/2021|EPI_ISL_1067731|2021-01-26,
		105 hCoV-19/Brazil/BA-53/2021|EPI_ISL_1067733|2021-01-23,
		106 hCoV-19/Brazil/BA-54/2021|EPI_ISL_1067729|2021-01-23,
		107 hCoV-19/Brazil/BA-55/2021|EPI_ISL_1067734|2021-01-23,
		108 hCoV-19/Brazil/BA-56/2021|EPI_ISL_1067735|2021-01-23,
		109 hCoV-19/Brazil/BA-57/2021|EPI_ISL_1067736|2021-01-23,
		110 hCoV-19/Brazil/BA-58/2021|EPI_ISL_1067728|2021-01-08,
		111 hCoV-19/Brazil/BA-59/2021|EPI_ISL_1067732|2021-01-18,
		112 hCoV-19/Brazil/BA-FIOCRUZ-7029/2021|EPI_ISL_1219136|2021-02-15,
		113 hCoV-19/Brazil/BA-HA01/2020|EPI_ISL_1443196|2020-12-28,
		114 hCoV-19/Brazil/BA-HA02/2020|EPI_ISL_1443197|2020-12-28,
		115 hCoV-19/Brazil/BA-HA03/2020|EPI_ISL_1443198|2020-12-28,
		116 hCoV-19/Brazil/BA-HSR-UTIfeb02/2021|EPI_ISL_1608170|2021-02-23,
		117 hCoV-19/Brazil/BA-HSR-UTIfeb03/2021|EPI_ISL_1608168|2021-02-13,
		118 hCoV-19/Brazil/BA-HSR-UTIfeb04/2021|EPI_ISL_1608166|2021-02-17,
		119 hCoV-19/Brazil/BA-HSR-UTIfeb05/2021|EPI_ISL_1608169|2021-02-20,
		120 hCoV-19/Brazil/BA-HSR-UTIfeb06/2021|EPI_ISL_1608167|2021-02-12,
		121 hCoV-19/Brazil/BA-HSR-UTIfeb07/2021|EPI_ISL_1608163|2021-02-10,
		122 hCoV-19/Brazil/BA-HSR-UTIfeb08/2021|EPI_ISL_1608165|2021-02-08,
		123 hCoV-19/Brazil/BA-HSR-UTIfeb09/2021|EPI_ISL_1608171|2021-02-21,
		124 hCoV-19/Brazil/BA-HSR-UTIfeb10/2021|EPI_ISL_1608161|2021-02-07,
		125 hCoV-19/Brazil/BA-HSR-UTIfeb11/2021|EPI_ISL_1608164|2021-02-16,
		126 hCoV-19/Brazil/BA-HSR-UTIfeb12/2021|EPI_ISL_1608162|2021-02-06,
		127 hCoV-19/Brazil/BA-LACEN-122/2021|EPI_ISL_1583650|2021-02-04,
		128 hCoV-19/Brazil/BA-LACEN-128/2021|EPI_ISL_1583656|2021-02-05,
		129 hCoV-19/Brazil/BA-LACEN-135/2021|EPI_ISL_1583663|2021-02-12,
		130 hCoV-19/Brazil/BA-LACEN-137/2021|EPI_ISL_1583665|2021-02-12,
		131 hCoV-19/Brazil/BA-LACEN-144/2021|EPI_ISL_1583672|2021-03-02,
		132 hCoV-19/Brazil/BA-LACEN-145/2021|EPI_ISL_1583673|2021-03-03,
		133 hCoV-19/Brazil/BA-LACEN-146/2021|EPI_ISL_1583674|2021-02-08,
		134 hCoV-19/Brazil/BA-LACEN-147/2021|EPI_ISL_1583675|2021-03-02,
		135 hCoV-19/Brazil/BA-LACEN-148/2021|EPI_ISL_1583676|2021-03-05,
		136 hCoV-19/Brazil/BA-LACEN-149/2021|EPI_ISL_1583677|2021-02-06,
		137 hCoV-19/Brazil/BA-LACEN-151/2021|EPI_ISL_1583679|2021-03-04,
		138 hCoV-19/Brazil/BA-LACEN-152/2021|EPI_ISL_1583680|2021-02-19,
		139 hCoV-19/Brazil/BA-LACEN-153/2021|EPI_ISL_1583681|2021-03-02,
		140 hCoV-19/Brazil/BA-LACEN-154/2021|EPI_ISL_1583682|2021-02-08,
		141 hCoV-19/Brazil/BA-LACEN-155/2021|EPI_ISL_1583683|2021-02-12,
		142 hCoV-19/Brazil/BA-LACEN-161/2021|EPI_ISL_1583694|2021-03-12,
		143 hCoV-19/Brazil/BA-LACEN-162/2021|EPI_ISL_1583697|2021-02-23,
		144 hCoV-19/Brazil/BA-LACEN-163/2021|EPI_ISL_1583700|2021-02-12,
		145 hCoV-19/Brazil/BA-LACEN-170/2021|EPI_ISL_1583719|2021-02-23,
		146 hCoV-19/Brazil/BA-LACEN-171/2021|EPI_ISL_1583722|2021-02-23,
		147 hCoV-19/Brazil/BA-LACEN-172/2021|EPI_ISL_1583725|2021-03-01,
		148 hCoV-19/Brazil/BA-LACEN-174/2021|EPI_ISL_1583730|2021-03-05,
		149 hCoV-19/Brazil/BA-LACEN-175/2021|EPI_ISL_1583733|2021-02-26,
		150 hCoV-19/Brazil/CE-IEC-177433/2021|EPI_ISL_1164980|2021-01-18,
		151 hCoV-19/Brazil/CE-IEC-177782/2021|EPI_ISL_1164973|2021-01-29,
		152 hCoV-19/Brazil/CE-IEC-177783/2021|EPI_ISL_1164970|2021-02-05,
		153 hCoV-19/Brazil/CE-IEC-177784/2021|EPI_ISL_1164971|2021-02-05,
		154 hCoV-19/Brazil/CE-IEC-177837/2021|EPI_ISL_1261693|2021-02-15,
		155 hCoV-19/Brazil/CE-IEC-177841/2021|EPI_ISL_1261684|2021-02-15,
		156 hCoV-19/Brazil/GO-1193/2021|EPI_ISL_985303|2021-01-19,
		157 hCoV-19/Brazil/GO-1195/2021|EPI_ISL_985305|2021-01-19,
		158 hCoV-19/Brazil/GO-1196/2021|EPI_ISL_985306|2021-01-19,
		159 hCoV-19/Brazil/GO-1198/2021|EPI_ISL_985308|2021-01-19,
		160 hCoV-19/Brazil/GO-1202/2021|EPI_ISL_1039691|2021-01-19,
		161 hCoV-19/Brazil/GO-1203/2021|EPI_ISL_1039692|2021-01-19,
		162 hCoV-19/Brazil/GO-1204/2021|EPI_ISL_1039693|2021-01-19,
		163 hCoV-19/Brazil/GO-1205/2021|EPI_ISL_985312|2021-01-19,
		164 hCoV-19/Brazil/GO-1206/2021|EPI_ISL_985313|2021-01-19,
		165 hCoV-19/Brazil/GO-1207/2021|EPI_ISL_985314|2021-01-19,
		166 hCoV-19/Brazil/GO-1208/2021|EPI_ISL_985315|2021-01-19,
		167 hCoV-19/Brazil/GO-2014/2021|EPI_ISL_1468413|2021-03-16,
		168 hCoV-19/Brazil/GO-2015/2021|EPI_ISL_1468414|2021-03-16,
		169 hCoV-19/Brazil/GO-2341/2021|EPI_ISL_1628365|2021-03-17,
		170 hCoV-19/Brazil/GO-C2147/2021|EPI_ISL_1493577|2021-02-27,
		171 hCoV-19/Brazil/GO-C2153/2021|EPI_ISL_1493574|2021-03-13,
		172 hCoV-19/Brazil/GO-C2155/2021|EPI_ISL_1493573|2021-03-13,
		173 hCoV-19/Brazil/GO-HLAGYN-1406164/2021|EPI_ISL_2017298|2021-04-15,
		174 hCoV-19/Brazil/GO-HLAGYN-1429810/2021|EPI_ISL_2017459|2021-04-25,
		175 hCoV-19/Brazil/GO-HLAGYN-1446703/2021|EPI_ISL_2017295|2021-04-15,
		176 hCoV-19/Brazil/GO-HLAGYN-1453528/2021|EPI_ISL_2017288|2021-04-15,
		177 hCoV-19/Brazil/GO-HLAGYN-1473519/2021|EPI_ISL_2017305|2021-04-15,
		178 hCoV-19/Brazil/GO-HLAGYN-1479886/2021|EPI_ISL_2017467|2021-04-07,
		179 hCoV-19/Brazil/GO-HLAGYN-1479977/2021|EPI_ISL_2017469|2021-04-07,
		180 hCoV-19/Brazil/GO-HLAGYN-1480420/2021|EPI_ISL_2017470|2021-04-07,
		181 hCoV-19/Brazil/GO-HLAGYN-1481518/2021|EPI_ISL_2017299|2021-04-15,
		182 hCoV-19/Brazil/GO-HLAGYN-1485845/2021|EPI_ISL_2017285|2021-04-15,
		183 hCoV-19/Brazil/GO-HLAGYN-1486414/2021|EPI_ISL_2017303|2021-04-15,
		184 hCoV-19/Brazil/GO-HLAGYN-1486712/2021|EPI_ISL_2017292|2021-04-15,
		185 hCoV-19/Brazil/GO-HLAGYN-1490563/2021|EPI_ISL_2017301|2021-04-15,
		186 hCoV-19/Brazil/GO-HLAGYN-1493393/2021|EPI_ISL_2017296|2021-04-15,
		187 hCoV-19/Brazil/GO-HLAGYN-1494808/2021|EPI_ISL_2017293|2021-04-15,
		188 hCoV-19/Brazil/GO-HLAGYN-1502044/2021|EPI_ISL_2017290|2021-04-15,
		189 hCoV-19/Brazil/GO-HLAGYN-1507284/2021|EPI_ISL_2017471|2021-04-07,
		190 hCoV-19/Brazil/GO-HLAGYN-1507360/2021|EPI_ISL_2017294|2021-04-15,
		191 hCoV-19/Brazil/GO-HLAGYN-1517844/2021|EPI_ISL_2102518|2021-04-13,
		192 hCoV-19/Brazil/GO-HLAGYN-1518265/2021|EPI_ISL_2017480|2021-04-29,
		193 hCoV-19/Brazil/GO-HLAGYN-1520715_R2/2021|EPI_ISL_2017324|2021-04-15,
		194 hCoV-19/Brazil/GO-HLAGYN-1533677/2021|EPI_ISL_2017283|2021-04-15,
		195 hCoV-19/Brazil/GO-HLAGYN-1561249/2021|EPI_ISL_2017419|2021-04-29,
		196 hCoV-19/Brazil/GO-HLAGYN-1561372/2021|EPI_ISL_2017421|2021-04-29,
		197 hCoV-19/Brazil/GO-HLAGYN-1563522/2021|EPI_ISL_2102519|2021-04-13,
		198 hCoV-19/Brazil/GO-HLAGYN-1563813/2021|EPI_ISL_2017428|2021-04-29,
		199 hCoV-19/Brazil/GO-HLAGYN-1563955/2021|EPI_ISL_2017427|2021-04-29,
		200 hCoV-19/Brazil/GO-HLAGYN-1567147/2021|EPI_ISL_2017472|2021-04-07,
		201 hCoV-19/Brazil/GO-HLAGYN-1569024/2021|EPI_ISL_2017414|2021-04-29,
		202 hCoV-19/Brazil/GO-HLAGYN-1570684/2021|EPI_ISL_2017476|2021-04-17,
		203 hCoV-19/Brazil/GO-HLAGYN-1570992/2021|EPI_ISL_2017429|2021-04-29,
		204 hCoV-19/Brazil/GO-HLAGYN-1572134/2021|EPI_ISL_2017417|2021-04-29,
		205 hCoV-19/Brazil/GO-HLAGYN-1572146/2021|EPI_ISL_2017418|2021-04-29,
		206 hCoV-19/Brazil/GO-HLAGYN-1574241/2021|EPI_ISL_2017424|2021-04-29,
		207 hCoV-19/Brazil/GO-HLAGYN-1574503/2021|EPI_ISL_2017425|2021-04-29,
		208 hCoV-19/Brazil/GO-HLAGYN-1579330/2021|EPI_ISL_2017404|2021-04-29,
		209 hCoV-19/Brazil/GO-HLAGYN-1582186/2021|EPI_ISL_2017453|2021-04-13,
		210 hCoV-19/Brazil/GO-HLAGYN-1583040/2021|EPI_ISL_2017408|2021-04-29,
		211 hCoV-19/Brazil/GO-HLAGYN-1583081/2021|EPI_ISL_2017407|2021-04-29,
		212 hCoV-19/Brazil/GO-HLAGYN-1584618/2021|EPI_ISL_2017456|2021-04-13,
		213 hCoV-19/Brazil/GO-HLAGYN-1585005/2021|EPI_ISL_2017393|2021-04-29,
		214 hCoV-19/Brazil/GO-HLAGYN-1586463_R2/2021|EPI_ISL_2017282|2021-04-15,
		215 hCoV-19/Brazil/GO-HLAGYN-1586465/2021|EPI_ISL_2017396|2021-04-29,
		216 hCoV-19/Brazil/GO-HLAGYN-1587637/2021|EPI_ISL_2017395|2021-04-29,
		217 hCoV-19/Brazil/GO-HLAGYN-1591247/2021|EPI_ISL_2017473|2021-04-07,
		218 hCoV-19/Brazil/GO-HLAGYN-1591273/2021|EPI_ISL_2017451|2021-04-06,
		219 hCoV-19/Brazil/GO-HLAGYN-1597323/2021|EPI_ISL_2017347|2021-04-25,
		220 hCoV-19/Brazil/GO-HLAGYN-1597493/2021|EPI_ISL_2017348|2021-04-25,
		221 hCoV-19/Brazil/GO-HLAGYN-1597701/2021|EPI_ISL_2017350|2021-04-25,
		222 hCoV-19/Brazil/GO-HLAGYN-1597705/2021|EPI_ISL_2017351|2021-04-25,
		223 hCoV-19/Brazil/GO-HLAGYN-1597731/2021|EPI_ISL_2017352|2021-04-25,
		224 hCoV-19/Brazil/GO-HLAGYN-1597950/2021|EPI_ISL_2017362|2021-04-29,
		225 hCoV-19/Brazil/GO-HLAGYN-1597970/2021|EPI_ISL_2017353|2021-04-25,
		226 hCoV-19/Brazil/GO-HLAGYN-1598009/2021|EPI_ISL_2017355|2021-04-25,
		227 hCoV-19/Brazil/GO-HLAGYN-1598019/2021|EPI_ISL_2017356|2021-04-25,
		228 hCoV-19/Brazil/GO-HLAGYN-1598295/2021|EPI_ISL_2017357|2021-04-25,
		229 hCoV-19/Brazil/GO-HLAGYN-1598441/2021|EPI_ISL_2017358|2021-04-25,
		230 hCoV-19/Brazil/GO-HLAGYN-1598492/2021|EPI_ISL_2017359|2021-04-25,
		231 hCoV-19/Brazil/GO-HLAGYN-1598558/2021|EPI_ISL_2017360|2021-04-25,
		232 hCoV-19/Brazil/GO-HLAGYN-1602898/2021|EPI_ISL_2017369|2021-04-29,
		233 hCoV-19/Brazil/GO-HLAGYN-1605241/2021|EPI_ISL_2017325|2021-04-19,
		234 hCoV-19/Brazil/GO-HLAGYN-1608378/2021|EPI_ISL_2017326|2021-04-19,
		235 hCoV-19/Brazil/GO-HLAGYN-1608920/2021|EPI_ISL_2102521|2021-04-25,
		236 hCoV-19/Brazil/GO-HLAGYN-1609329/2021|EPI_ISL_2017329|2021-04-19,
		237 hCoV-19/Brazil/GO-HLAGYN-1610847/2021|EPI_ISL_2017331|2021-04-19,
		238 hCoV-19/Brazil/GO-HLAGYN-1611246/2021|EPI_ISL_2017334|2021-04-19,
		239 hCoV-19/Brazil/GO-HLAGYN-1611618/2021|EPI_ISL_2017337|2021-04-19,
		240 hCoV-19/Brazil/GO-HLAGYN-1611628/2021|EPI_ISL_2017338|2021-04-19,
		241 hCoV-19/Brazil/GO-HLAGYN-1613152/2021|EPI_ISL_2017376|2021-04-29,
		242 hCoV-19/Brazil/GO-HLAGYN-1613356/2021|EPI_ISL_2017340|2021-04-19,
		243 hCoV-19/Brazil/GO-HLAGYN-1613595/2021|EPI_ISL_2017341|2021-04-19,
		244 hCoV-19/Brazil/GO-HLAGYN-1613608/2021|EPI_ISL_2017484|2021-04-25,
		245 hCoV-19/Brazil/GO-HLAGYN-1613691/2021|EPI_ISL_2017342|2021-04-19,
		246 hCoV-19/Brazil/GO-HLAGYN-1613838/2021|EPI_ISL_2017343|2021-04-19,
		247 hCoV-19/Brazil/GO-HLAGYN-1614019/2021|EPI_ISL_2017344|2021-04-19,
		248 hCoV-19/Brazil/GO-HLAGYN-1614067/2021|EPI_ISL_2017365|2021-04-29,
		249 hCoV-19/Brazil/GO-HLAGYN-1614150/2021|EPI_ISL_2017345|2021-04-19,
		250 hCoV-19/Brazil/GO-HLAGYN-1615387/2021|EPI_ISL_2017446|2021-04-29,
		251 hCoV-19/Brazil/GO-HLAGYN-1618513/2021|EPI_ISL_2017373|2021-04-29,
		252 hCoV-19/Brazil/GO-HLAGYN-1618955/2021|EPI_ISL_2017378|2021-04-29,
		253 hCoV-19/Brazil/GO-HLAGYN-1618975/2021|EPI_ISL_2017379|2021-04-29,
		254 hCoV-19/Brazil/GO-HLAGYN-1619013/2021|EPI_ISL_2017375|2021-04-29,
		255 hCoV-19/Brazil/GO-HLAGYN-1619136/2021|EPI_ISL_2017382|2021-04-29,
		256 hCoV-19/Brazil/GO-HLAGYN-1621049/2021|EPI_ISL_2017384|2021-04-29,
		257 hCoV-19/Brazil/GO-HLAGYN-1621594/2021|EPI_ISL_2017387|2021-04-29,
		258 hCoV-19/Brazil/GO-HLAGYN-1621616/2021|EPI_ISL_2017385|2021-04-29,
		259 hCoV-19/Brazil/GO-HLAGYN-1621782/2021|EPI_ISL_2017389|2021-04-29,
		260 hCoV-19/Brazil/GO-HLAGYN-1623993/2021|EPI_ISL_2017370|2021-04-29,
		261 hCoV-19/Brazil/GO-HLAGYN-1629256/2021|EPI_ISL_2017439|2021-04-29,
		262 hCoV-19/Brazil/GO-HLAGYN-1629614/2021|EPI_ISL_2017432|2021-04-29,
		263 hCoV-19/Brazil/GO-HLAGYN-1630510/2021|EPI_ISL_2017435|2021-04-29,
		264 hCoV-19/Brazil/GO-LABSAUDE-85/2021|EPI_ISL_1716442|2021-03-04,
		265 hCoV-19/Brazil/GO-LABSAUDE-86/2021|EPI_ISL_1716443|2021-03-05,
		266 hCoV-19/Brazil/GO-LABSAUDE-88/2021|EPI_ISL_1716445|2021-03-05,
		267 hCoV-19/Brazil/GO-LABSAUDE-91/2021|EPI_ISL_1716448|2021-03-04,
		268 hCoV-19/Brazil/GO-LABSAUDE-98/2021|EPI_ISL_1716455|2021-03-04,
		269 hCoV-19/Brazil/MA-FIOCRUZ-11445/2021|EPI_ISL_1465194|2021-02-20,
		270 hCoV-19/Brazil/MA-FIOCRUZ-11446/2021|EPI_ISL_1465217|2021-01-30,
		271 hCoV-19/Brazil/MA-FIOCRUZ-11450/2021|EPI_ISL_1465215|2021-02-03,
		272 hCoV-19/Brazil/MA-FIOCRUZ-11457/2021|EPI_ISL_1465203|2021-02-09,
		273 hCoV-19/Brazil/MA-FIOCRUZ-11458/2021|EPI_ISL_1465206|2021-02-07,
		274 hCoV-19/Brazil/MA-FIOCRUZ-11459/2021|EPI_ISL_1465213|2021-02-04,
		275 hCoV-19/Brazil/MA-FIOCRUZ-11460/2021|EPI_ISL_1465212|2021-02-05,
		276 hCoV-19/Brazil/MA-FIOCRUZ-11464/2021|EPI_ISL_1465208|2021-02-07,
		277 hCoV-19/Brazil/MA-FIOCRUZ-11465/2021|EPI_ISL_1465209|2021-02-07,
		278 hCoV-19/Brazil/MA-FIOCRUZ-11466/2021|EPI_ISL_1465210|2021-02-06,
		279 hCoV-19/Brazil/MA-FIOCRUZ-11468/2021|EPI_ISL_1465199|2021-02-12,
		280 hCoV-19/Brazil/MA-FIOCRUZ-11469/2021|EPI_ISL_1465201|2021-02-12,
		281 hCoV-19/Brazil/MA-FIOCRUZ-11470/2021|EPI_ISL_1465202|2021-02-11,
		282 hCoV-19/Brazil/MA-FIOCRUZ-11474/2021|EPI_ISL_1465192|2021-02-22,
		283 hCoV-19/Brazil/MA-FIOCRUZ-11475/2021|EPI_ISL_1465189|2021-02-23,
		284 hCoV-19/Brazil/MA-FIOCRUZ-11476/2021|EPI_ISL_1465188|2021-02-24,
		285 hCoV-19/Brazil/MA-FIOCRUZ-11478/2021|EPI_ISL_1465195|2021-02-19,
		286 hCoV-19/Brazil/MA-FIOCRUZ-11479/2021|EPI_ISL_1465205|2021-02-08,
		287 hCoV-19/Brazil/MA-FIOCRUZ-11480/2021|EPI_ISL_1465198|2021-02-18,
		288 hCoV-19/Brazil/MA-FIOCRUZ-11481/2021|EPI_ISL_1465196|2021-02-19,
		289 hCoV-19/Brazil/MA-FIOCRUZ-11482/2021|EPI_ISL_1465191|2021-02-23,
		290 hCoV-19/Brazil/MA-FIOCRUZ-11483/2021|EPI_ISL_1465216|2021-02-01,
		291 hCoV-19/Brazil/MA-FIOCRUZ-11487/2021|EPI_ISL_1465221|2021-01-19,
		292 hCoV-19/Brazil/MA-FIOCRUZ-11491/2021|EPI_ISL_1465219|2021-01-23,
		293 hCoV-19/Brazil/MA-FIOCRUZ-11493/2021|EPI_ISL_1465220|2021-01-23,
		294 hCoV-19/Brazil/MA-FIOCRUZ-11509/2021|EPI_ISL_1465222|2021-01-18,
		295 hCoV-19/Brazil/MG-FUNED-49355-21/2021|EPI_ISL_1239137|2021-03-01,
		296 hCoV-19/Brazil/PA-IEC-177365/2021|EPI_ISL_904120|2021-01-10,
		297 hCoV-19/Brazil/PA-IEC-177366/2021|EPI_ISL_904121|2021-01-08,
		298 hCoV-19/Brazil/PA-IEC-177628/2021|EPI_ISL_1164972|2021-02-02,
		299 hCoV-19/Brazil/PA-IEC-177834/2021|EPI_ISL_1261691|2021-02-11,
		300 hCoV-19/Brazil/PB-00774/2021|EPI_ISL_1213189|2021-01-27,
		301 hCoV-19/Brazil/PB-00776/2021|EPI_ISL_1213207|2021-01-11,
		302 hCoV-19/Brazil/PB-00781/2021|EPI_ISL_1213201|2021-01-21,
		303 hCoV-19/Brazil/PB-IEC-177564/2021|EPI_ISL_1164991|2021-01-07,
		304 hCoV-19/Brazil/PR-FIOCRUZ-12964/2021|EPI_ISL_1534000|2021-02-19,
		305 hCoV-19/Brazil/PR-FIOCRUZ-12966/2021|EPI_ISL_1534001|2021-02-19,
		306 hCoV-19/Brazil/PR-FIOCRUZ-12967/2021|EPI_ISL_1533999|2021-02-18,
		307 hCoV-19/Brazil/PR-FIOCRUZ-5273/2021|EPI_ISL_1219133|2021-01-26,
		308 hCoV-19/Brazil/RJ-LVM32940/2021|2021-02-09,
		309 hCoV-19/Brazil/RJ-LVM32941/2021|2021-02-09,
		310 hCoV-19/Brazil/RJ-LVM32954/2021|2021-02-09,
		311 hCoV-19/Brazil/RJ-LVM32965/2021|2021-02-09,
		312 hCoV-19/Brazil/RJ-LVM32987/2021|2021-02-10,
		313 hCoV-19/Brazil/RJ-LVM33000/2021|2021-02-10,
		314 hCoV-19/Brazil/RJ-LVM33006/2021|2021-02-10,
		315 hCoV-19/Brazil/RJ-LVM33007/2021|2021-02-10,
		316 hCoV-19/Brazil/RJ-LVM33008/2021|2021-02-10,
		317 hCoV-19/Brazil/RJ-LVM33102/2021|2021-02-11,
		318 hCoV-19/Brazil/RJ-LVM33213/2021|2021-02-18,
		319 hCoV-19/Brazil/RJ-LVM33233/2021|2021-02-18,
		320 hCoV-19/Brazil/RJ-LVM33879/2021|2021-02-23,
		321 hCoV-19/Brazil/RJ-LVM34211/2021|2021-02-25,
		322 hCoV-19/Brazil/RJ-LVM34212/2021|2021-02-25,
		323 hCoV-19/Brazil/RJ-LVM34238/2021|2021-02-25,
		324 hCoV-19/Brazil/RJ-LVM34438/2021|2021-02-26,
		325 hCoV-19/Brazil/RJ-LVM34616/2021|2021-03-01,
		326 hCoV-19/Brazil/RJ-LVM34637/2021|2021-03-01,
		327 hCoV-19/Brazil/RJ-LVM34719/2021|2021-03-03,
		328 hCoV-19/Brazil/RJ-LVM34722/2021|2021-03-03,
		329 hCoV-19/Brazil/RJ-LVM34843/2021|2021-03-04,
		330 hCoV-19/Brazil/RJ-LVM34958/2021|2021-03-05,
		331 hCoV-19/Brazil/RJ-LVM34973/2021|2021-03-05,
		332 hCoV-19/Brazil/RJ-LVM35140/2021|2021-03-08,
		333 hCoV-19/Brazil/RJ-LVM35163/2021|2021-03-08,
		334 hCoV-19/Brazil/RJ-LVM35225/2021|2021-03-09,
		335 hCoV-19/Brazil/RJ-LVM35258/2021|2021-03-09,
		336 hCoV-19/Brazil/RJ-LVM35328/2021|2021-03-10,
		337 hCoV-19/Brazil/RJ-LVM35333/2021|2021-03-10,
		338 hCoV-19/Brazil/RJ-LVM35412/2021|2021-03-11,
		339 hCoV-19/Brazil/RJ-LVM35424/2021|2021-03-11,
		340 hCoV-19/Brazil/RJ-LVM35544/2021|2021-03-12,
		341 hCoV-19/Brazil/RJ-LVM35545/2021|2021-03-12,
		342 hCoV-19/Brazil/RJ-LVM35547/2021|2021-03-12,
		343 hCoV-19/Brazil/RJ-LVM35612/2021|2021-03-15,
		344 hCoV-19/Brazil/RJ-LVM35623/2021|2021-03-15,
		345 hCoV-19/Brazil/RJ-LVM35624/2021|2021-03-15,
		346 hCoV-19/Brazil/RJ-LVM35672/2021|2021-03-15,
		347 hCoV-19/Brazil/RJ-LVM35733/2021|2021-03-16,
		348 hCoV-19/Brazil/RJ-LVM35735/2021|2021-03-16,
		349 hCoV-19/Brazil/RJ-LVM35773/2021|2021-03-16,
		350 hCoV-19/Brazil/RJ-LVM35780/2021|2021-03-16,
		351 hCoV-19/Brazil/RJ-LVM35781/2021|2021-03-16,
		352 hCoV-19/Brazil/RJ-LVM35934/2021|2021-03-18,
		353 hCoV-19/Brazil/RJ-LVM35997/2021|2021-03-18,
		354 hCoV-19/Brazil/RJ-LVM36088/2021|2021-03-19,
		355 hCoV-19/Brazil/RJ-LVM36229/2021|2021-03-22,
		356 hCoV-19/Brazil/RJ-LVM36248/2021|2021-03-22,
		357 hCoV-19/Brazil/RJ-LVM36255/2021|2021-03-22,
		358 hCoV-19/Brazil/RJ-LVM36262/2021|2021-03-22,
		359 hCoV-19/Brazil/RJ-LVM36294/2021|2021-03-22,
		360 hCoV-19/Brazil/RJ-LVM36400/2021|2021-03-23,
		361 hCoV-19/Brazil/RJ-LVM36428/2021|2021-03-23,
		362 hCoV-19/Brazil/RJ-LVM36432/2021|2021-03-23,
		363 hCoV-19/Brazil/RJ-LVM36537/2021|2021-03-24,
		364 hCoV-19/Brazil/RJ-LVM36629/2021|2021-03-24,
		365 hCoV-19/Brazil/RJ-LVM36639/2021|2021-03-24,
		366 hCoV-19/Brazil/RJ-LVM36742/2021|2021-03-25,
		367 hCoV-19/Brazil/RJ-LVM36789/2021|2021-03-25,
		368 hCoV-19/Brazil/RJ-LVM36925/2021|2021-03-26,
		369 hCoV-19/Brazil/RJ-LVM36928/2021|2021-03-26,
		370 hCoV-19/Brazil/RJ-LVM36947/2021|2021-03-26,
		371 hCoV-19/Brazil/RJ-LVM36952/2021|2021-03-26,
		372 hCoV-19/Brazil/RJ-LVM36956/2021|2021-03-26,
		373 hCoV-19/Brazil/RJ-LVM36957/2021|2021-03-26,
		374 hCoV-19/Brazil/RJ-LVM36971/2021|2021-03-26,
		375 hCoV-19/Brazil/RJ-LVM37119/2021|2021-03-29,
		376 hCoV-19/Brazil/RJ-LVM37141/2021|2021-03-29,
		377 hCoV-19/Brazil/RJ-LVM37147/2021|2021-03-29,
		378 hCoV-19/Brazil/RJ-LVM37172/2021|2021-03-29,
		379 hCoV-19/Brazil/RJ-LVM37173/2021|2021-03-29,
		380 hCoV-19/Brazil/RJ-LVM37198/2021|2021-03-30,
		381 hCoV-19/Brazil/RJ-LVM37258/2021|2021-03-30,
		382 hCoV-19/Brazil/RJ-LVM37260/2021|2021-03-30,
		383 hCoV-19/Brazil/RJ-LVM37271/2021|2021-03-30,
		384 hCoV-19/Brazil/RJ-LVM37272/2021|2021-03-30,
		385 hCoV-19/Brazil/RJ-LVM37339/2021|2021-03-31,
		386 hCoV-19/Brazil/RJ-LVM37366/2021|2021-03-31,
		387 hCoV-19/Brazil/RJ-LVM37376/2021|2021-03-31,
		388 hCoV-19/Brazil/RJ-LVM37454/2021|2021-04-05,
		389 hCoV-19/Brazil/RJ-LVM37471/2021|2021-04-05,
		390 hCoV-19/Brazil/RJ-LVM37490/2021|2021-04-05,
		391 hCoV-19/Brazil/RJ-LVM37507/2021|2021-04-05,
		392 hCoV-19/Brazil/RJ-LVM37532/2021|2021-04-05,
		393 hCoV-19/Brazil/RJ-LVM37706/2021|2021-04-06,
		394 hCoV-19/Brazil/RJ-LVM38084/2021|2021-04-09,
		395 hCoV-19/Brazil/RJ-LVM38097/2021|2021-04-09,
		396 hCoV-19/Brazil/RJ-LVM38168/2021|2021-04-12,
		397 hCoV-19/Brazil/RJ-LVM38184/2021|2021-04-12,
		398 hCoV-19/Brazil/RJ-LVM38226/2021|2021-04-12,
		399 hCoV-19/Brazil/RJ-LVM38248/2021|2021-04-12,
		400 hCoV-19/Brazil/RJ-LVM38468/2021|2021-04-14,
		401 hCoV-19/Brazil/RJ-LVM38656/2021|2021-04-16,
		402 hCoV-19/Brazil/RJ-LVM38660/2021|2021-04-16,
		403 hCoV-19/Brazil/RJ-LVM38665/2021|2021-04-16,
		404 hCoV-19/Brazil/RJ-LVM38690/2021|2021-04-16,
		405 hCoV-19/Brazil/RJ-LVM38790/2021|2021-04-19,
		406 hCoV-19/Brazil/RJ-LVM38816/2021|2021-04-19,
		407 hCoV-19/Brazil/RJ-LVM38832/2021|2021-04-19,
		408 hCoV-19/Brazil/RJ-LVM38833/2021|2021-04-19,
		409 hCoV-19/Brazil/RJ-LVM38852/2021|2021-04-19,
		410 hCoV-19/Brazil/RJ-LVM38877/2021|2021-04-19,
		411 hCoV-19/Brazil/RJ-LVM38878/2021|2021-04-19,
		412 hCoV-19/Brazil/RJ-LVM39613/2021|2021-04-27,
		413 hCoV-19/Brazil/RJ-LVM39623/2021|2021-04-27,
		414 hCoV-19/Brazil/RJ-LVM39662/2021|2021-04-27,
		415 hCoV-19/Brazil/RJ-LVM39766/2021|2021-04-28,
		416 hCoV-19/Brazil/RJ-LVM39776/2021|2021-04-28,
		417 hCoV-19/Brazil/RJ-LVM39804/2021|2021-04-28,
		418 hCoV-19/Brazil/RJ-LVM40647/2021|2021-05-04,
		419 hCoV-19/Brazil/RJ-LVM40672/2021|2021-05-04,
		420 hCoV-19/Brazil/RJ-LVM40718/2021|2021-05-05,
		421 hCoV-19/Brazil/RN-00841/2021|EPI_ISL_1213192|2021-01-26,
		422 hCoV-19/Brazil/RN-00847/2021|EPI_ISL_1213194|2021-01-26,
		423 hCoV-19/Brazil/RN-00851/2021|EPI_ISL_1213173|2021-02-01,
		424 hCoV-19/Brazil/RN-00852/2021|EPI_ISL_1213175|2021-02-01,
		425 hCoV-19/Brazil/RN-00853/2021|EPI_ISL_1213177|2021-02-01,
		426 hCoV-19/Brazil/RN-00855/2021|EPI_ISL_1213178|2021-02-01,
		427 hCoV-19/Brazil/RN-00857/2021|EPI_ISL_1213196|2021-01-26,
		428 hCoV-19/Brazil/RN-00860/2021|EPI_ISL_1213185|2021-01-28,
		429 hCoV-19/Brazil/RN-00862/2021|EPI_ISL_1213180|2021-02-01,
		430 hCoV-19/Brazil/RN-00873/2021|EPI_ISL_1213187|2021-01-28,
		431 hCoV-19/Brazil/RN-00876/2021|EPI_ISL_1213182|2021-02-01,
		432 hCoV-19/Brazil/RN-00878/2021|EPI_ISL_1213183|2021-01-29,
		433 hCoV-19/Brazil/RN-00880/2021|EPI_ISL_1213197|2021-01-26,
		434 hCoV-19/Brazil/RN-00884/2021|EPI_ISL_1213199|2021-01-26,
		435 hCoV-19/Brazil/RN-IEC-177512/2021|EPI_ISL_1166615|2021-01-18,
		436 hCoV-19/Brazil/RO-1366/2021|EPI_ISL_1293053|2021-01-18,
		437 hCoV-19/Brazil/RO-1368/2021|EPI_ISL_1293055|2021-01-18,
		438 hCoV-19/Brazil/RO-1373/2021|EPI_ISL_1303503|2021-01-18,
		439 hCoV-19/Brazil/RO-2179/2021|EPI_ISL_1520108|2021-03-02,
		440 hCoV-19/Brazil/RO-2180/2021|EPI_ISL_1520109|2021-03-03,
		441 hCoV-19/Brazil/RO-C2177/2021|EPI_ISL_1493578|2021-02-26,
		442 hCoV-19/Brazil/RR-1079/2021|EPI_ISL_940630|2021-01-25,
		443 hCoV-19/Brazil/RR-1081/2021|EPI_ISL_943967|2021-01-25,
		444 hCoV-19/Brazil/RR-1083/2021|EPI_ISL_943968|2021-01-25,
		445 hCoV-19/Brazil/RR-1084/2021|EPI_ISL_943969|2021-01-25,
		446 hCoV-19/Brazil/RR-1087/2021|EPI_ISL_943971|2021-01-25,
		447 hCoV-19/Brazil/RR-IEC-178209/2021|EPI_ISL_1261687|2021-02-15,
		448 hCoV-19/Brazil/RS-1769/2021|EPI_ISL_1121316|2021-01-10,
		449 hCoV-19/Brazil/RS-8680/2021|EPI_ISL_983865|2021-02-01,
		450 hCoV-19/Brazil/RS-9108/2021|EPI_ISL_984620|2021-02-03,
		451 hCoV-19/Brazil/RS-9109/2021|EPI_ISL_984621|2021-02-03,
		452 hCoV-19/Brazil/RS-9116/2021|EPI_ISL_984619|2021-02-03,
		453 hCoV-19/Brazil/RS-FIOCRUZ-14243/2021|EPI_ISL_1534013|2021-03-15,
		454 hCoV-19/Brazil/RS-HBM-39468/2021|EPI_ISL_2139494|2021-03-09,
		455 hCoV-19/Brazil/RS-HBM-39469/2021|EPI_ISL_2139495|2021-03-10,
		456 hCoV-19/Brazil/RS-HBM-39470/2021|EPI_ISL_2139496|2021-03-17,
		457 hCoV-19/Brazil/RS-HBM-39471/2021|EPI_ISL_2139497|2021-03-10,
		458 hCoV-19/Brazil/RS-HBM-39472/2021|EPI_ISL_2139498|2021-03-10,
		459 hCoV-19/Brazil/RS-HBM-39473/2021|EPI_ISL_2139499|2021-03-15,
		460 hCoV-19/Brazil/RS-HBM-39474/2021|EPI_ISL_2139500|2021-03-10,
		461 hCoV-19/Brazil/RS-HBM-39475/2021|EPI_ISL_2139501|2021-03-09,
		462 hCoV-19/Brazil/RS-HBM-39476/2021|EPI_ISL_2139502|2021-03-10,
		463 hCoV-19/Brazil/RS-HBM-39478/2021|EPI_ISL_2139504|2021-03-12,
		464 hCoV-19/Brazil/RS-HBM-39479/2021|EPI_ISL_2139505|2021-03-10,
		465 hCoV-19/Brazil/RS-HBM-39480/2021|EPI_ISL_2139506|2021-03-09,
		466 hCoV-19/Brazil/RS-HBM-39481/2021|EPI_ISL_2139507|2021-03-11,
		467 hCoV-19/Brazil/RS-HBM-39482/2021|EPI_ISL_2139508|2021-03-09,
		468 hCoV-19/Brazil/RS-HBM-39483/2021|EPI_ISL_2139509|2021-03-09,
		469 hCoV-19/Brazil/RS-HBM-39484/2021|EPI_ISL_2139510|2021-03-12,
		470 hCoV-19/Brazil/RS-HBM-39485/2021|EPI_ISL_2139511|2021-03-11,
		471 hCoV-19/Brazil/RS-HBM-39487/2021|EPI_ISL_2139513|2021-03-11,
		472 hCoV-19/Brazil/RS-HBM-39489/2021|EPI_ISL_2139515|2021-03-15,
		473 hCoV-19/Brazil/RS-HBM-39490/2021|EPI_ISL_2139516|2021-03-12,
		474 hCoV-19/Brazil/RS-HBM-39492/2021|EPI_ISL_2139518|2021-03-11,
		475 hCoV-19/Brazil/RS-HBM-39493/2021|EPI_ISL_2139519|2021-03-15,
		476 hCoV-19/Brazil/RS-HBM-39494/2021|EPI_ISL_2139520|2021-03-10,
		477 hCoV-19/Brazil/RS-HBM-39495/2021|EPI_ISL_2139521|2021-03-16,
		478 hCoV-19/Brazil/RS-HBM-39496/2021|EPI_ISL_2139522|2021-03-16,
		479 hCoV-19/Brazil/RS-HBM-39497/2021|EPI_ISL_2139523|2021-03-11,
		480 hCoV-19/Brazil/RS-HBM-39499/2021|EPI_ISL_2139525|2021-03-15,
		481 hCoV-19/Brazil/RS-HBM-39500/2021|EPI_ISL_2139526|2021-03-09,
		482 hCoV-19/Brazil/RS-HBM-39501/2021|EPI_ISL_2139527|2021-03-17,
		483 hCoV-19/Brazil/RS-HBM-39502/2021|EPI_ISL_2139528|2021-03-11,
		484 hCoV-19/Brazil/RS-HBM-39503/2021|EPI_ISL_2139529|2021-03-16,
		485 hCoV-19/Brazil/RS-HBM-39504/2021|EPI_ISL_2139530|2021-03-10,
		486 hCoV-19/Brazil/RS-HBM-39505/2021|EPI_ISL_2139531|2021-03-12,
		487 hCoV-19/Brazil/RS-HBM-39506/2021|EPI_ISL_2139532|2021-03-10,
		488 hCoV-19/Brazil/RS-HBM-39508/2021|EPI_ISL_2139534|2021-03-17,
		489 hCoV-19/Brazil/RS-HBM-39509/2021|EPI_ISL_2139535|2021-03-15,
		490 hCoV-19/Brazil/RS-HBM-39510/2021|EPI_ISL_2139536|2021-03-17,
		491 hCoV-19/Brazil/RS-HBM-39512/2021|EPI_ISL_2139538|2021-03-15,
		492 hCoV-19/Brazil/RS-HBM-39513/2021|EPI_ISL_2139539|2021-03-11,
		493 hCoV-19/Brazil/RS-HBM-39514/2021|EPI_ISL_2139540|2021-03-12,
		494 hCoV-19/Brazil/RS-HBM-39515/2021|EPI_ISL_2139541|2021-03-09,
		495 hCoV-19/Brazil/RS-HBM-39516/2021|EPI_ISL_2139542|2021-03-10,
		496 hCoV-19/Brazil/RS-HBM-39519/2021|EPI_ISL_2139545|2021-03-12,
		497 hCoV-19/Brazil/RS-HBM-39520/2021|EPI_ISL_2139546|2021-03-16,
		498 hCoV-19/Brazil/RS-HBM-39521/2021|EPI_ISL_2139547|2021-03-10,
		499 hCoV-19/Brazil/RS-HBM-39522/2021|EPI_ISL_2139548|2021-03-15,
		500 hCoV-19/Brazil/RS-HBM-39523/2021|EPI_ISL_2139549|2021-03-09,
		501 hCoV-19/Brazil/SC-1326/2021|EPI_ISL_985318|2021-01-08,
		502 hCoV-19/Brazil/SC-1327/2021|EPI_ISL_985319|2021-01-12,
		503 hCoV-19/Brazil/SC-FIOCRUZ-11194/2021|EPI_ISL_1534007|2021-02-26,
		504 hCoV-19/Brazil/SC-FIOCRUZ-11195/2021|EPI_ISL_1534003|2021-02-23,
		505 hCoV-19/Brazil/SC-FIOCRUZ-12971/2021|EPI_ISL_1534010|2021-02-26,
		506 hCoV-19/Brazil/SC-FIOCRUZ-12972/2021|EPI_ISL_1534008|2021-02-26,
		507 hCoV-19/Brazil/SC-FIOCRUZ-12973/2021|EPI_ISL_1534009|2021-02-26,
		508 hCoV-19/Brazil/SC-FIOCRUZ-12975/2021|EPI_ISL_1534002|2021-02-23,
		509 hCoV-19/Brazil/SC-FIOCRUZ-13109/2021|EPI_ISL_1533994|2021-01-28,
		510 hCoV-19/Brazil/SC-FIOCRUZ-13111/2021|EPI_ISL_1533992|2021-01-27,
		511 hCoV-19/Brazil/SC-FIOCRUZ-13113/2021|EPI_ISL_1533996|2021-02-01,
		512 hCoV-19/Brazil/SC-FIOCRUZ-13114/2021|EPI_ISL_1533993|2021-01-28,
		513 hCoV-19/Brazil/SC-LNN00682/2021|EPI_ISL_2101723|2021-04-19,
		514 hCoV-19/Brazil/SE-FIOCRUZ-10220/2021|EPI_ISL_1534004|2021-02-23,
		515 hCoV-19/Brazil/SP-1034/2021|EPI_ISL_906068|2021-01-15,
		516 hCoV-19/Brazil/SP-14839/2021|EPI_ISL_1795099|2021-03-30,
		517 hCoV-19/Brazil/SP-1670/2021|EPI_ISL_1086047|2021-01-30,
		518 hCoV-19/Brazil/SP-1812/2021|EPI_ISL_1171656|2021-02-17,
		519 hCoV-19/Brazil/SP-1823/2021|EPI_ISL_1171666|2021-02-16,
		520 hCoV-19/Brazil/SP-1831/2021|EPI_ISL_1171672|2021-01-26,
		521 hCoV-19/Brazil/SP-1897/2021|EPI_ISL_1303522|2021-02-12,
		522 hCoV-19/Brazil/SP-2002/2021|EPI_ISL_1381059|2021-02-11,
		523 hCoV-19/Brazil/SP-2298/2021|EPI_ISL_1625997|2021-02-25,
		524 hCoV-19/Brazil/SP-2300/2021|EPI_ISL_1625999|2021-02-26,
		525 hCoV-19/Brazil/SP-2327/2021|EPI_ISL_1628358|2021-03-17,
		526 hCoV-19/Brazil/SP-2387/2021|EPI_ISL_1821207|2021-03-14,
		527 hCoV-19/Brazil/SP-2393/2021|EPI_ISL_2003113|2021-01-03,
		528 hCoV-19/Brazil/SP-2405/2021|EPI_ISL_1715146|2021-03-31,
		529 hCoV-19/Brazil/SP-2452/2021|EPI_ISL_1821246|2021-04-01,
		530 hCoV-19/Brazil/SP-2482/2021|EPI_ISL_1821262|2021-03-31,
		531 hCoV-19/Brazil/SP-2517/2021|EPI_ISL_1731587|2021-04-03,
		532 hCoV-19/Brazil/SP-2531/2021|EPI_ISL_1731591|2021-04-05,
		533 hCoV-19/Brazil/SP-2536/2021|EPI_ISL_1731596|2021-04-05,
		534 hCoV-19/Brazil/SP-2552/2021|EPI_ISL_1715157|2021-04-05,
		535 hCoV-19/Brazil/SP-2569/2021|EPI_ISL_1752656|2021-03-18,
		536 hCoV-19/Brazil/SP-2623/2021|EPI_ISL_2003118|2021-04-04,
		537 hCoV-19/Brazil/SP-2652/2021|EPI_ISL_2003133|2021-04-11,
		538 hCoV-19/Brazil/SP-48350/21/2021|EPI_ISL_1578453|2021-03-31,
		539 hCoV-19/Brazil/SP-757110-NBD07/2021|EPI_ISL_1445094|2021-03-08,
		540 hCoV-19/Brazil/SP-757169-NBD19/2021|EPI_ISL_1445106|2021-03-08,
		541 hCoV-19/Brazil/SP-765407-NBD07/2021|EPI_ISL_1445148|2021-03-08,
		542 hCoV-19/Brazil/SP-765426-NBD10/2021|EPI_ISL_1445151|2021-03-08,
		543 hCoV-19/Brazil/SP-794377-NBD23/2021|EPI_ISL_1445200|2021-03-14,
		544 hCoV-19/Brazil/SP-801983-NBD14/2021|EPI_ISL_1445216|2021-03-15,
		545 hCoV-19/Brazil/SP-802012-NBD21/2021|EPI_ISL_1445223|2021-03-16,
		546 hCoV-19/Brazil/SP-819597/2021|EPI_ISL_1795126|2021-03-22,
		547 hCoV-19/Brazil/SP-819731/2021|EPI_ISL_1795145|2021-03-21,
		548 hCoV-19/Brazil/SP-826627/2021|EPI_ISL_1795163|2021-03-23,
		549 hCoV-19/Brazil/SP-831630/2021|EPI_ISL_1795220|2021-03-20,
		550 hCoV-19/Brazil/SP-832501/2021|EPI_ISL_1795232|2021-03-23,
		551 hCoV-19/Brazil/SP-832728/2021|EPI_ISL_1795249|2021-03-23,
		552 hCoV-19/Brazil/SP-833182/2021|EPI_ISL_1795263|2021-03-24,
		553 hCoV-19/Brazil/SP-833430/2021|EPI_ISL_1795289|2021-03-24,
		554 hCoV-19/Brazil/SP-833764/2021|EPI_ISL_1795294|2021-03-22,
		555 hCoV-19/Brazil/SP-833961/2021|EPI_ISL_1795310|2021-03-22,
		556 hCoV-19/Brazil/SP-833974/2021|EPI_ISL_1795311|2021-03-22,
		557 hCoV-19/Brazil/SP-834865/2021|EPI_ISL_1795328|2021-03-24,
		558 hCoV-19/Brazil/SP-BT19849/2021|EPI_ISL_1911964|2021-04-05,
		559 hCoV-19/Brazil/SP-FIOCRUZ-12403/2021|EPI_ISL_1464666|2021-03-02,
		560 hCoV-19/Brazil/SP-FIOCRUZ-12437/2021|EPI_ISL_1464648|2021-03-10,
		561 hCoV-19/Brazil/SP-FIOCRUZ-12453/2021|EPI_ISL_1464634|2021-03-14,
		562 hCoV-19/Brazil/SP-Hemocentro-FMRP-New14/2021|EPI_ISL_1786560|2021-03-03,
		563 hCoV-19/Brazil/SP-Hemocentro-FMRP-New16/2021|EPI_ISL_1786562|2021-03-05,
		564 hCoV-19/Brazil/SP-IAL-721520-NBD07/2021|EPI_ISL_1445259|2021-02-28,
		565 hCoV-19/Brazil/SP-IB_100030/2021|EPI_ISL_1966086|2021-03-01,
		566 hCoV-19/Brazil/SP-IB_100100/2021|EPI_ISL_1966145|2021-03-09,
		567 hCoV-19/Brazil/SP-IB_100105/2021|EPI_ISL_1966150|2021-03-08,
		568 hCoV-19/Brazil/SP-IB_100108/2021|EPI_ISL_1966153|2021-03-08,
		569 hCoV-19/Brazil/SP-IB_100132/2021|EPI_ISL_1966177|2021-03-09,
		570 hCoV-19/Brazil/SP-IB_100195/2021|EPI_ISL_1966231|2021-03-16,
		571 hCoV-19/Brazil/SP-IB_100294/2021|EPI_ISL_1966321|2021-03-20,
		572 hCoV-19/Brazil/SP-IB_100377/2021|EPI_ISL_1966399|2021-03-29,
		573 hCoV-19/Brazil/SP-IB_100401/2021|EPI_ISL_1966422|2021-03-30,
		574 hCoV-19/Brazil/SP-IB_100408/2021|EPI_ISL_1966429|2021-03-30,
		575 hCoV-19/Brazil/SP-IB_100413/2021|EPI_ISL_1966434|2021-03-29,
		576 hCoV-19/Brazil/SP-IB_100414/2021|EPI_ISL_1966435|2021-03-29,
		577 hCoV-19/Brazil/SP-IB_100460/2021|EPI_ISL_1966479|2021-03-29,
		578 hCoV-19/Brazil/SP-IB_100507/2021|EPI_ISL_1966522|2021-03-29,
		579 hCoV-19/Brazil/SP-IB_100520/2021|EPI_ISL_1966535|2021-03-29,
		580 hCoV-19/Brazil/SP-IB_100523/2021|EPI_ISL_1966538|2021-03-29,
		581 hCoV-19/Brazil/SP-IB_100570/2021|EPI_ISL_1966584|2021-04-05,
		582 hCoV-19/Brazil/SP-IB_100592/2021|EPI_ISL_1966605|2021-04-04,
		583 hCoV-19/Brazil/SP-IB_100638/2021|EPI_ISL_1966647|2021-04-04,
		584 hCoV-19/Brazil/SP-IB_100642/2021|EPI_ISL_1966651|2021-04-05,
		585 hCoV-19/Brazil/SP-IB_100653/2021|EPI_ISL_1966658|2021-04-05,
		586 hCoV-19/Brazil/SP-IB_100673/2021|EPI_ISL_1966674|2021-04-05,
		587 hCoV-19/Brazil/SP-IB_100702/2021|EPI_ISL_1966700|2021-04-05,
		588 hCoV-19/Brazil/SP-IB_100735/2021|EPI_ISL_1966729|2021-04-12,
		589 hCoV-19/Brazil/SP-IB_100746/2021|EPI_ISL_1966740|2021-04-15,
		590 hCoV-19/Brazil/SP-IB_100762/2021|EPI_ISL_1966756|2021-04-12,
		591 hCoV-19/Brazil/SP-IB_100785/2021|EPI_ISL_1966776|2021-04-15,
		592 hCoV-19/Brazil/SP-IB_100793/2021|EPI_ISL_1966782|2021-04-15,
		593 hCoV-19/Brazil/SP-IB_100802/2021|EPI_ISL_1966789|2021-04-14,
		594 hCoV-19/Brazil/SP-IB_100806/2021|EPI_ISL_1966793|2021-04-12,
		595 hCoV-19/Brazil/SP-IB_100815/2021|EPI_ISL_1966800|2021-04-11,
		596 hCoV-19/Brazil/SP-IB_100817/2021|EPI_ISL_1966801|2021-04-12,
		597 hCoV-19/Brazil/SP-IB_100818/2021|EPI_ISL_1966802|2021-04-12,
		598 hCoV-19/Brazil/SP-IB_100826/2021|EPI_ISL_1966810|2021-04-12,
		599 hCoV-19/Brazil/SP-IB_100838/2021|EPI_ISL_1966822|2021-04-13,
		600 hCoV-19/Brazil/SP-IB_100858/2021|EPI_ISL_1966842|2021-04-08,
		601 hCoV-19/Brazil/SP-IB_100862/2021|EPI_ISL_1966846|2021-04-08,
		602 hCoV-19/Brazil/SP-IB_100883/2021|EPI_ISL_1966867|2021-04-08,
		603 hCoV-19/Brazil/SP-IB_100890/2021|EPI_ISL_1966874|2021-04-04,
		604 hCoV-19/Brazil/SP-IB_100909/2021|EPI_ISL_1966893|2021-04-06,
		605 hCoV-19/Brazil/SP-IB_100927/2021|EPI_ISL_1966911|2021-04-08,
		606 hCoV-19/Brazil/SP-IB_100941/2021|EPI_ISL_1966925|2021-04-07,
		607 hCoV-19/Brazil/SP-IB_100943/2021|EPI_ISL_1966927|2021-04-08,
		608 hCoV-19/Brazil/SP-IB_100965/2021|EPI_ISL_1966949|2021-04-05,
		609 hCoV-19/Brazil/SP-IB_101033/2021|EPI_ISL_1967014|2021-04-07,
		610 hCoV-19/Brazil/SP-IB_101038/2021|EPI_ISL_1967019|2021-04-07,
		611 hCoV-19/Brazil/SP-IB_101134/2021|EPI_ISL_1967115|2021-04-07,
		612 hCoV-19/Brazil/SP-IB_101161/2021|EPI_ISL_1967142|2021-04-08,
		613 hCoV-19/Brazil/SP-IB_101168/2021|EPI_ISL_1967149|2021-04-05,
		614 hCoV-19/Brazil/SP-IB_101184/2021|EPI_ISL_1967165|2021-04-09,
		615 hCoV-19/Brazil/SP-IB_101193/2021|EPI_ISL_1967174|2021-04-09,
		616 hCoV-19/Brazil/SP-IB_101198/2021|EPI_ISL_1967179|2021-04-09,
		617 hCoV-19/Brazil/SP-IB_101239/2021|EPI_ISL_1967219|2021-04-19,
		618 hCoV-19/Brazil/SP-IB_101271/2021|EPI_ISL_1967245|2021-04-19,
		619 hCoV-19/Brazil/SP-IB_101276/2021|EPI_ISL_1967250|2021-04-19,
		620 hCoV-19/Brazil/SP-IB_101288/2021|EPI_ISL_1967261|2021-04-18,
		621 hCoV-19/Brazil/SP-IB_101289/2021|EPI_ISL_1967262|2021-04-18,
		622 hCoV-19/Brazil/SP-IB_101292/2021|EPI_ISL_1967264|2021-04-18,
		623 hCoV-19/Brazil/SP-IB_101308/2021|EPI_ISL_1967278|2021-04-19,
		624 hCoV-19/Brazil/SP-IB_101336/2021|EPI_ISL_1967288|2021-04-22,
		625 hCoV-19/Brazil/SP-IB_101366/2021|EPI_ISL_1967298|2021-04-23,
		626 hCoV-19/Brazil/SP-SJRP129669/2021|EPI_ISL_2008909|2021-04-27,
		627 hCoV-19/Brazil/TO-1188/2021|EPI_ISL_943987|2021-01-20
		;
tree TREE1 = [&R] (((((115[&length_range={3.639962330437E-7,0.06207247327872},default.rate_95%_HPD={8.107212746362808E-4,9.728337194427039E-4},length_95%_HPD={3.639962330437E-7,0.03480561855038},default.rate_range={8.000261883460774E-4,9.999956221596782E-4},default.rate=8.93447556451968E-4,length=0.01104635237606031,location.rate_95%_HPD={0.5897047145561718,1.0247004167779792},location.rate_median=0.8028053243761422,height_median=0.3506549891460507,location.set.prob={1.0},height_range={0.35065498914593785,0.3506549891461656},location.rate=0.8073631393398963,height_95%_HPD={0.350654989145996,0.35065498914610604},default.rate_median=8.92455972395866E-4,length_median=0.007106072866724,location="Northeast",location.prob=1.0,location.set={"Northeast"},location.rate_range={0.42448391338960223,1.331227935658132},height=0.35065498914622956]:0.01220705060741,((76[&length_range={3.483472212351E-7,0.06843920594321},default.rate_95%_HPD={8.107212746362808E-4,9.728337194427039E-4},length_95%_HPD={9.192156114057E-7,0.02765787937197},default.rate_range={8.000261883460774E-4,9.999956221596782E-4},default.rate=8.93447556451968E-4,length=0.010736394551157618,location.rate_95%_HPD={0.5897047145561718,1.0247004167779792},location.rate_median=0.8028053243761422,height_median=0.3260273972603043,location.set.prob={1.0},height_range={0.32602739726019286,0.326027397260425},location.rate=0.8073631393398963,height_95%_HPD={0.3260273972602489,0.32602739726036034},default.rate_median=8.92455972395866E-4,length_median=0.00852094278848,location="North",location.prob=1.0,location.set={"North"},location.rate_range={0.42448391338960223,1.331227935658132},height=0.3260273972604905]:0.01598947125529,((103[&length_range={1.209871617674E-4,0.1085852377193},default.rate_95%_HPD={8.107212746362808E-4,9.728337194427039E-4},length_95%_HPD={0.00299397074796,0.06400589072409},default.rate_range={8.000261883460774E-4,9.999956221596782E-4},default.rate=8.93447556451968E-4,length=0.03187593098660825,location.rate_95%_HPD={0.5897047145561718,1.0247004167779792},location.rate_median=0.8028053243761422,height_median=0.27123287671247454,location.set.prob={1.0},height_range={0.27123287671236085,0.271232876712604},location.rate=0.8073631393398963,height_95%_HPD={0.27123287671241786,0.27123287671253127},default.rate_median=8.92455972395866E-4,length_median=0.032187760955064995,location="Northeast",location.prob=1.0,location.set={"Northeast"},location.rate_range={0.42448391338960223,1.331227935658132},height=0.2712328767122726]:0.01330067321602,((101[&length_range={6.356675041935E-5,0.102255495103},default.rate_95%_HPD={8.107212746362808E-4,9.728337194427039E-4},length_95%_HPD={0.002362286811609,0.06341782849048},default.rate_range={8.000261883460774E-4,9.999956221596782E-4},default.rate=8.93447556451968E-4,length=0.031898122462187026,location.rate_95%_HPD={0.5897047145561718,1.0247004167779792},location.rate_median=0.8028053243761422,height_median=0.2712328767124744,location.set.prob={1.0},height_range={0.27123287671236485,0.271232876712595},location.rate=0.8073631393398963,height_95%_HPD={0.2712328767124179,0.2712328767125312},default.rate_median=8.92455972395866E-4,length_median=0.03223913597197,location="Northeast",location.prob=1.0,location.set={"Northeast"},location.rate_range={0.42448391338960223,1.331227935658132},height=0.27123287671227264]:0.009604745851088,102[&length_range={6.356675041935E-5,0.1031812662849},default.rate_95%_HPD={8.107212746362808E-4,9.728337194427039E-4},length_95%_HPD={5.596829521466E-4,0.05540972049266},default.rate_range={8.000261883460774E-4,9.999956221596782E-4},default.rate=8.93447556451968E-4,length=0.02488905073308957,location.rate_95%_HPD={0.5897047145561718,1.0247004167779792},location.rate_median=0.8028053243761422,height_median=0.27123287671247465,location.set.prob={1.0},height_range={0.27123287671236485,0.271232876712604},location.rate=0.8073631393398963,height_95%_HPD={0.2712328767124179,0.27123287671253116},default.rate_median=8.92455972395866E-4,length_median=0.01849959245294,location="Northeast",location.prob=1.0,location.set={"Northeast"},location.rate_range={0.42448391338960223,1.331227935658132},height=0.271232876712273]:0.009604745851088)[&length_range={1.618396621217E-6,0.1084830425994},default.rate_95%_HPD={8.135225739508591E-4,9.76148517021654E-4},length_95%_HPD={1.618396621217E-6,0.04500390322504},default.rate_range={8.000261883460774E-4,9.99797721891956E-4},default.rate=8.940759567107135E-4,length=0.015714399988901683,posterior=0.21042592592592593,location.rate_95%_HPD={0.5880549830412486,1.0265654865852327},location.rate_median=0.803744825208897,height_median=0.28550949202642106,location.set.prob={1.0},height_range={0.27129644346291215,0.35118001050508824},location.rate=0.8083922750961725,height_95%_HPD={0.2715881588158414,0.3177093165627133},default.rate_median=8.930762828672854E-4,length_median=0.01028564544584,location="Northeast",location.prob=1.0,location.set={"Northeast"},location.rate_range={0.4413680964163052,1.2844590690627766},height=0.29052146928040445]:0.002804039158289,109[&length_range={2.498033468412E-7,0.0929315296268},default.rate_95%_HPD={8.107212746362808E-4,9.728337194427039E-4},length_95%_HPD={2.498033468412E-7,0.04810569784544},default.rate_range={8.000261883460774E-4,9.999956221596782E-4},default.rate=8.93447556451968E-4,length=0.018775378872026686,location.rate_95%_HPD={0.5897047145561718,1.0247004167779792},location.rate_median=0.8028053243761422,height_median=0.2794520547945468,location.set.prob={1.0},height_range={0.279452054794437,0.27945205479466906},location.rate=0.8073631393398963,height_95%_HPD={0.27945205479448987,0.279452054794603},default.rate_median=8.92455972395866E-4,length_median=0.01186625676197,location="Northeast",location.prob=1.0,location.set={"Northeast"},location.rate_range={0.42448391338960223,1.331227935658132},height=0.27945205479433843]:0.004189606927306)[&length_range={2.213132759887E-6,0.07960932866993},default.rate_95%_HPD={8.13896441045555E-4,9.76148517021654E-4},length_95%_HPD={8.246742675022E-6,0.04640493670226},default.rate_range={8.001553391681282E-4,9.99939128301967E-4},default.rate=8.940861973874288E-4,length=0.017770548632526303,posterior=0.18803703703703703,location.rate_95%_HPD={0.5876591642503365,1.0232903641980757},location.rate_median=0.8036849891309061,height_median=0.29545887755009753,location.set.prob={1.0},height_range={0.2794539003008498,0.35391874548102364},location.rate=0.8087118019727659,height_95%_HPD={0.27956263456210895,0.3239802352521318},default.rate_median=8.933407713391344E-4,length_median=0.013890801519045,location="Northeast",location.prob=1.0,location.set={"Northeast"},location.rate_range={0.4413680964163052,1.266688074931585},height=0.2999216552216037]:8.918882066417E-4)[&length_range={1.206971484147E-6,0.08502612776728},default.rate_95%_HPD={8.136245340645104E-4,9.763149716937066E-4},length_95%_HPD={1.206971484147E-6,0.04826565204861},default.rate_range={8.000334988688567E-4,9.999956221596782E-4},default.rate=8.958176278962119E-4,length=0.01910702914814321,posterior=0.40375925925925926,location.rate_95%_HPD={0.5934336145436871,1.0257428098548085},location.rate_median=0.8048675358350017,height_median=0.312741967114868,location.set.prob={9.173049580332982E-5,0.9999082695041966},height_range={0.2794864761815814,0.371235591759012},location.rate=0.8099146686882239,height_95%_HPD={0.2825597952494922,0.3337633030652072},default.rate_median=8.955602737595693E-4,length_median=0.01530529882316,location="Northeast",location.prob=0.9999082695041966,location.set={"North","Northeast"},location.rate_range={0.4413680964163052,1.3004464649176253},height=0.30869566489751704]:0.05600794341284,104[&length_range={0.003639529126715,0.1213023773691},default.rate_95%_HPD={8.107212746362808E-4,9.728337194427039E-4},length_95%_HPD={0.01666457635241,0.07531866008621},default.rate_range={8.000261883460774E-4,9.999956221596782E-4},default.rate=8.93447556451968E-4,length=0.05028255453950835,location.rate_95%_HPD={0.5897047145561718,1.0247004167779792},location.rate_median=0.8028053243761422,height_median=0.2712328767124745,location.set.prob={1.0},height_range={0.27123287671235985,0.2712328767125959},location.rate=0.8073631393398963,height_95%_HPD={0.2712328767124173,0.27123287671253027},default.rate_median=8.92455972395866E-4,length_median=0.04907049416341,location="Northeast",location.prob=1.0,location.set={"Northeast"},location.rate_range={0.42448391338960223,1.331227935658132},height=0.27123287671227264]:0.06930861662886)[&length_range={8.527674996706E-7,0.08009422271055},default.rate_95%_HPD={8.124299930260655E-4,9.744228244743251E-4},length_95%_HPD={8.527674996706E-7,0.03620107493045},default.rate_range={8.000684667621226E-4,9.999859899412732E-4},default.rate=8.951730053080754E-4,length=0.01441973409624616,posterior=0.6840555555555555,location.rate_95%_HPD={0.594363687872809,1.0309146056298124},location.rate_median=0.8037010686618524,height_median=0.3227220305379206,location.set.prob={0.007092774574298168,0.9929072254257019},height_range={0.2803767175032015,0.3769421907372199},location.rate=0.8084578641471818,height_95%_HPD={0.3004628898003786,0.34464867166881213},default.rate_median=8.945731787308727E-4,length_median=0.01205752706394,location="Northeast",location.prob=0.9929072254257019,location.set={"North","Northeast"},location.rate_range={0.42448391338960223,1.3011129632913385},height=0.3229935712486098]:0.001475375174256)[&length_range={1.221924413453E-5,0.1263887012635},default.rate_95%_HPD={8.107212746362808E-4,9.728425965490362E-4},length_95%_HPD={3.144435708174E-4,0.05222909851937},default.rate_range={8.000261883460774E-4,9.999956221596782E-4},default.rate=8.933625166664597E-4,length=0.020761622193631167,posterior=0.9659629629629629,location.rate_95%_HPD={0.5897047145561718,1.0247004167779792},location.rate_median=0.8030501278982178,height_median=0.33661231528981805,location.set.prob={1.917104405505924E-5,0.3537824469920632,0.6461983819638818},height_range={0.3260277456074758,0.3944666032035789},location.rate=0.8076928109145667,height_95%_HPD={0.3260277456074758,0.35533723664610317},default.rate_median=8.923854210314002E-4,length_median=0.01657712197981,location="Northeast",location.prob=0.6461983819638818,location.set={"South","North","Northeast"},location.rate_range={0.42448391338960223,1.331227935658132},height=0.33841510005978015]:0.005209063998588,2[&length_range={0.002721090085775,0.1468559820718},default.rate_95%_HPD={8.107212746362808E-4,9.728337194427039E-4},length_95%_HPD={0.03621396128555,0.1117819386214},default.rate_range={8.000261883460774E-4,9.999956221596782E-4},default.rate=8.93447556451968E-4,length=0.07450381311386212,location.rate_95%_HPD={0.5897047145561718,1.0247004167779792},location.rate_median=0.8028053243761422,height_median=0.26849315068489,location.set.prob={1.0},height_range={0.2684931506847452,0.268493150685032},location.rate=0.8073631393398963,height_95%_HPD={0.268493150684831,0.26849315068494806},default.rate_median=8.92455972395866E-4,length_median=0.07712269565379501,location="Northeast",location.prob=1.0,location.set={"Northeast"},location.rate_range={0.42448391338960223,1.331227935658132},height=0.26849315068472723]:0.07873278182929)[&length_range={1.03719903381E-5,0.07902453939809},default.rate_95%_HPD={8.104708347950875E-4,9.721812044001056E-4},length_95%_HPD={2.559447747704E-4,0.04295950264739},default.rate_range={8.000261883460774E-4,9.99939128301967E-4},default.rate=8.918590301337004E-4,length=0.01833280742974025,posterior=0.6754074074074075,location.rate_95%_HPD={0.5906702329834016,1.0252853255318646},location.rate_median=0.8025270700110128,height_median=0.35049044764308834,location.set.prob={0.14504277253783723,0.8549572274621627},height_range={0.3260833734223478,0.4048843897710054},location.rate=0.8071583158178273,height_95%_HPD={0.3301294101890816,0.3755042659234099},default.rate_median=8.90531278532086E-4,length_median=0.015616371074985,location="Northeast",location.prob=0.8549572274621627,location.set={"North","Northeast"},location.rate_range={0.4413680964163052,1.331227935658132},height=0.3515419401313842]:0.01563610723928)[&length_range={1.498461567606E-6,0.03964012407566},default.rate_95%_HPD={8.165324603243712E-4,9.74367866314025E-4},length_95%_HPD={1.498461567606E-6,0.02313375218296},default.rate_range={8.020315017513673E-4,9.979817147097263E-4},default.rate=8.936089002023539E-4,length=0.007701379034890481,posterior=0.01701851851851852,location.rate_95%_HPD={0.5973111771304631,1.0246640962936535},location.rate_median=0.811096549869148,height_median=0.36144413725500624,location.set.prob={0.004352557127312296,0.9956474428726877},height_range={0.3506852999076166,0.393272789013153},location.rate=0.8103769782282298,height_95%_HPD={0.35088253507920514,0.3900669195613866},default.rate_median=8.917000713247888E-4,length_median=0.005130458368752,location="Northeast",location.prob=0.9956474428726877,location.set={"North","Northeast"},location.rate_range={0.503917657153791,1.278074342528349},height=0.36433014295581007]:0.02715806555188,(((433[&length_range={1.968836162647E-5,0.09456622636312},default.rate_95%_HPD={8.107212746362808E-4,9.728337194427039E-4},length_95%_HPD={1.733314917859E-4,0.04476146000364},default.rate_range={8.000261883460774E-4,9.999956221596782E-4},default.rate=8.93447556451968E-4,length=0.0162735005505927,location.rate_95%_HPD={0.5897047145561718,1.0247004167779792},location.rate_median=0.8028053243761422,height_median=0.27123287671247476,location.set.prob={1.0},height_range={0.27123287671235097,0.27123287671259394},location.rate=0.8073631393398963,height_95%_HPD={0.2712328767124195,0.27123287671252905},default.rate_median=8.92455972395866E-4,length_median=0.01262604229028,location="Northeast",location.prob=1.0,location.set={"Northeast"},location.rate_range={0.42448391338960223,1.331227935658132},height=0.2712328767122732]:0.02231154788349,(431[&length_range={3.442785223177E-4,0.116727369681},default.rate_95%_HPD={8.107212746362808E-4,9.728337194427039E-4},length_95%_HPD={0.002783157818554,0.06075994307491},default.rate_range={8.000261883460774E-4,9.999956221596782E-4},default.rate=8.93447556451968E-4,length=0.02423438662332379,location.rate_95%_HPD={0.5897047145561718,1.0247004167779792},location.rate_median=0.8028053243761422,height_median=0.2547945205481029,location.set.prob={1.0},height_range={0.25479452054797597,0.25479452054821994},location.rate=0.8073631393398963,height_95%_HPD={0.25479452054804697,0.25479452054815704},default.rate_median=8.92455972395866E-4,length_median=0.020160171675729997,location="Northeast",location.prob=1.0,location.set={"Northeast"},location.rate_range={0.42448391338960223,1.331227935658132},height=0.25479452054794377]:0.03407023287,(242[&length_range={0.2109593907485,0.3031030885286},default.rate_95%_HPD={8.107212746362808E-4,9.728337194427039E-4},length_95%_HPD={0.2109593907485,0.2434579813796},default.rate_range={8.000261883460774E-4,9.999956221596782E-4},default.rate=8.93447556451968E-4,length=0.22229348704818938,location.rate_95%_HPD={0.5897047145561718,1.0247004167779792},location.rate_median=0.8028053243761422,height_median=0.04383561643840006,location.set.prob={1.0},height_range={0.043835616438253955,0.043835616438550995},location.rate=0.8073631393398963,height_95%_HPD={0.04383561643831896,0.043835616438480995},default.rate_median=8.92455972395866E-4,length_median=0.21915462330265,location="CentreWest",location.prob=1.0,location.set={"CentreWest"},location.rate_range={0.42448391338960223,1.331227935658132},height=0.04383561643840078]:0.2110326469362,429[&length_range={4.866387492974E-7,0.09003092931949},default.rate_95%_HPD={8.107212746362808E-4,9.728337194427039E-4},length_95%_HPD={4.866387492974E-7,0.03031563828982},default.rate_range={8.000261883460774E-4,9.999956221596782E-4},default.rate=8.93447556451968E-4,length=0.010875394227098278,location.rate_95%_HPD={0.5897047145561718,1.0247004167779792},location.rate_median=0.8028053243761422,height_median=0.254794520548103,location.set.prob={1.0},height_range={0.254794520547979,0.25479452054821994},location.rate=0.8073631393398963,height_95%_HPD={0.25479452054804697,0.25479452054815704},default.rate_median=8.92455972395866E-4,length_median=0.0080651366558105,location="Northeast",location.prob=1.0,location.set={"Northeast"},location.rate_range={0.42448391338960223,1.331227935658132},height=0.254794520547944]:7.374282649081E-5)[&length_range={3.825130130697E-6,0.08601745964305},default.rate_95%_HPD={8.112334564506128E-4,9.728082614387783E-4},length_95%_HPD={3.825130130697E-6,0.05279578460216},default.rate_range={8.000261883460774E-4,9.999956221596782E-4},default.rate=8.931062894562901E-4,length=0.018638709807616893,posterior=0.7032592592592593,location.rate_95%_HPD={0.5920779907518516,1.0257474991288666},location.rate_median=0.8022593060602892,height_median=0.26025920576246,location.set.prob={5.2664840952180324E-5,7.899726142827049E-5,1.0532968190436065E-4,1.0532968190436065E-4,0.9996576785338108},height_range={0.25479500718688103,0.3322706292292644},location.rate=0.8068948316815105,height_95%_HPD={0.25479500718688103,0.274228415538826},default.rate_median=8.920756104693502E-4,length_median=0.014930277471435001,location="Northeast",location.prob=0.9996576785338108,location.set={"CentreWest","RJ","North","Southeast","Northeast"},location.rate_range={0.42448391338960223,1.3138309017180168},height=0.2621539214359696]:0.03399649004351)[&length_range={2.172409345191E-6,0.09920337828555},default.rate_95%_HPD={8.122426508221377E-4,9.742942480816304E-4},length_95%_HPD={2.172409345191E-6,0.04110517371298},default.rate_range={8.000261883460774E-4,9.999859899412732E-4},default.rate=8.936923221876326E-4,length=0.014650931324623898,posterior=0.594037037037037,location.rate_95%_HPD={0.5907229617758318,1.0246930446828444},location.rate_median=0.8021627334082033,height_median=0.271343284880464,location.set.prob={3.117401334247771E-5,0.9999688259866575},height_range={0.25516467932187803,0.342734714370799},location.rate=0.8066881984025052,height_95%_HPD={0.256912839728642,0.29683317277192195},default.rate_median=8.927710961622187E-4,length_median=0.011763250272124999,location="Northeast",location.prob=0.9999688259866575,location.set={"North","Northeast"},location.rate_range={0.42448391338960223,1.331227935658132},height=0.2742099276682052]:0.004679671177863)[&length_range={2.619134363849E-4,0.118876725688},default.rate_95%_HPD={8.107212746362808E-4,9.728337194427039E-4},length_95%_HPD={0.003974339592191,0.07172161610015},default.rate_range={8.000261883460774E-4,9.999956221596782E-4},default.rate=8.93447556451968E-4,length=0.036275620692852534,posterior=1.0,location.rate_95%_HPD={0.5897047145561718,1.0247004167779792},location.rate_median=0.8028053243761422,height_median=0.2871067829689132,location.set.prob={1.2962962962962963E-4,5.555555555555556E-5,0.9998148148148148},height_range={0.2712525650740968,0.3715218902291148},location.rate=0.8073631393398963,height_95%_HPD={0.2716662950491219,0.32050076748130396},default.rate_median=8.92455972395866E-4,length_median=0.03447206034104,location="Northeast",location.prob=0.9998148148148148,location.set={"North","Southeast","Northeast"},location.rate_range={0.42448391338960223,1.331227935658132},height=0.2910793848352964]:0.02262307604739,((((((((389[&length_range={2.288225266905E-7,0.1548867790958},default.rate_95%_HPD={8.107212746362808E-4,9.728337194427039E-4},length_95%_HPD={2.288225266905E-7,0.05461705371342},default.rate_range={8.000261883460774E-4,9.999956221596782E-4},default.rate=8.93447556451968E-4,length=0.026134007288471463,location.rate_95%_HPD={0.5897047145561718,1.0247004167779792},location.rate_median=0.8028053243761422,height_median=0.082191780822086,location.set.prob={1.0},height_range={0.08219178082193762,0.08219178082224082},location.rate=0.8073631393398963,height_95%_HPD={0.08219178082200701,0.082191780822161},default.rate_median=8.92455972395866E-4,length_median=0.02357178512072,location="RJ",location.prob=1.0,location.set={"RJ"},location.rate_range={0.42448391338960223,1.331227935658132},height=0.08219178082208552]:0.01865876253537,415[&length_range={0.06301392745288,0.1873725677391},default.rate_95%_HPD={8.107212746362808E-4,9.728337194427039E-4},length_95%_HPD={0.06301392745288,0.1177399939056},default.rate_range={8.000261883460774E-4,9.999956221596782E-4},default.rate=8.93447556451968E-4,length=0.08914442764191842,location.rate_95%_HPD={0.5897047145561718,1.0247004167779792},location.rate_median=0.8028053243761422,height_median=0.019178082191729395,location.set.prob={1.0},height_range={0.019178082191569024,0.019178082191885992},location.rate=0.8073631393398963,height_95%_HPD={0.01917808219164796,0.019178082191810997},default.rate_median=8.92455972395866E-4,length_median=0.086528101502185,location="RJ",location.prob=1.0,location.set={"RJ"},location.rate_range={0.42448391338960223,1.331227935658132},height=0.01917808219172929]:0.08167246116573)[&length_range={9.283365319801E-7,0.1372802398964},default.rate_95%_HPD={8.112059581107507E-4,9.740342125809452E-4},length_95%_HPD={9.283365319801E-7,0.0516971590295},default.rate_range={8.000764837166105E-4,9.999956221596782E-4},default.rate=8.941782840242378E-4,length=0.020421207410368562,posterior=0.49607407407407406,location.rate_95%_HPD={0.5972530966135323,1.0318196333856142},location.rate_median=0.8040615981382343,height_median=0.09949951867246501,location.set.prob={0.9999626698521726,3.7330147827385393E-5},height_range={0.08219200964458573,0.175756732157008},location.rate=0.8084939057903854,height_95%_HPD={0.08219548116519115,0.12726538599290937},default.rate_median=8.930804532595148E-4,length_median=0.016444576005734998,location="RJ",location.prob=0.9999626698521726,location.set={"RJ","South"},location.rate_range={0.4413922751715997,1.3138309017180168},height=0.10177839000609]:0.03590119938701,390[&length_range={8.695467748697E-5,0.1572687699972},default.rate_95%_HPD={8.107212746362808E-4,9.728337194427039E-4},length_95%_HPD={0.00219450790448,0.06483233482548},default.rate_range={8.000261883460774E-4,9.999956221596782E-4},default.rate=8.93447556451968E-4,length=0.032929128790828904,location.rate_95%_HPD={0.5897047145561718,1.0247004167779792},location.rate_median=0.8028053243761422,height_median=0.082191780822086,location.set.prob={1.0},height_range={0.08219178082193762,0.08219178082223982},location.rate=0.8073631393398963,height_95%_HPD={0.08219178082200801,0.082191780822162},default.rate_median=8.92455972395866E-4,length_median=0.032229634511165006,location="RJ",location.prob=1.0,location.set={"RJ"},location.rate_range={0.42448391338960223,1.331227935658132},height=0.08219178082208524]:0.05455996192238)[&length_range={0.007829549516125,0.2594098870672},default.rate_95%_HPD={8.107212746362808E-4,9.728337194427039E-4},length_95%_HPD={0.05774280123305,0.1650108189022},default.rate_range={8.000261883460774E-4,9.999956221596782E-4},default.rate=8.93447556451968E-4,length=0.11494922745869474,posterior=1.0,location.rate_95%_HPD={0.5897047145561718,1.0247004167779792},location.rate_median=0.8028053243761422,height_median=0.12124862803134348,location.set.prob={0.9990925925925926,1.6666666666666666E-4,7.222222222222222E-4,1.8518518518518518E-5},height_range={0.08259040166237097,0.23946055081929982},location.rate=0.8073631393398963,height_95%_HPD={0.09018608572286968,0.15533426289352037},default.rate_median=8.92455972395866E-4,length_median=0.11673187933875001,location="RJ",location.prob=0.9990925925925926,location.set={"RJ","South","Southeast","Northeast"},location.rate_range={0.42448391338960223,1.331227935658132},height=0.12178825144643722]:0.08199742856385,360[&length_range={0.02501924939304,0.2589760467886},default.rate_95%_HPD={8.107212746362808E-4,9.728337194427039E-4},length_95%_HPD={0.08635608080422,0.1621966871469},default.rate_range={8.000261883460774E-4,9.999956221596782E-4},default.rate=8.93447556451968E-4,length=0.1275985777336161,location.rate_95%_HPD={0.5897047145561718,1.0247004167779792},location.rate_median=0.8028053243761422,height_median=0.11780821917818701,location.set.prob={1.0},height_range={0.11780821917804801,0.11780821917833695},location.rate=0.8073631393398963,height_95%_HPD={0.11780821917810597,0.117808219178265},default.rate_median=8.92455972395866E-4,length_median=0.1283664208345,location="RJ",location.prob=1.0,location.set={"RJ"},location.rate_range={0.42448391338960223,1.331227935658132},height=0.11780821917818692]:0.1009409521301)[&length_range={6.991003906887E-7,0.1393230720611},default.rate_95%_HPD={8.110756894049624E-4,9.724589484098402E-4},length_95%_HPD={2.387385964642E-6,0.04652530887188},default.rate_range={8.000925372835323E-4,9.996715837653197E-4},default.rate=8.918769244621186E-4,length=0.017172751817532753,posterior=0.25003703703703706,location.rate_95%_HPD={0.5884150922511556,1.0230807212514046},location.rate_median=0.7980482629720896,height_median=0.236536873609147,location.set.prob={7.406310176270182E-5,0.976670122944749,2.2218930528810547E-4,7.406310176270182E-5,0.020663605391793807,0.0022959561546437566},height_range={0.15361646781190208,0.32462652084768095},location.rate=0.8017540065184081,height_95%_HPD={0.20086562715983797,0.26519709804970604},default.rate_median=8.906235964723969E-4,length_median=0.01318534834173,location="RJ",location.prob=0.976670122944749,location.set={"CentreWest","RJ","South","North","Southeast","Northeast"},location.rate_range={0.42448391338960223,1.3039883495570297},height=0.23597374548201366]:0.04055558290013,(608[&length_range={0.01014009477526,0.2820319866109},default.rate_95%_HPD={8.107212746362808E-4,9.728337194427039E-4},length_95%_HPD={0.03888392767531,0.1786781190206},default.rate_range={8.000261883460774E-4,9.999956221596782E-4},default.rate=8.93447556451968E-4,length=0.11841566623301977,location.rate_95%_HPD={0.5897047145561718,1.0247004167779792},location.rate_median=0.8028053243761422,height_median=0.082191780822086,location.set.prob={1.0},height_range={0.08219178082192974,0.08219178082223483},location.rate=0.8073631393398963,height_95%_HPD={0.08219178082200779,0.08219178082216139},default.rate_median=8.92455972395866E-4,length_median=0.13160974714875,location="Southeast",location.prob=1.0,location.set={"Southeast"},location.rate_range={0.42448391338960223,1.331227935658132},height=0.08219178082208638]:0.1369328670501,(169[&length_range={0.002183123981729,0.2613321425325},default.rate_95%_HPD={8.107212746362808E-4,9.728337194427039E-4},length_95%_HPD={0.02461604989506,0.135049567258},default.rate_range={8.000261883460774E-4,9.999956221596782E-4},default.rate=8.93447556451968E-4,length=0.08980818343445636,location.rate_95%_HPD={0.5897047145561718,1.0247004167779792},location.rate_median=0.8028053243761422,height_median=0.13424657534255902,location.set.prob={1.0},height_range={0.13424657534241502,0.13424657534269602},location.rate=0.8073631393398963,height_95%_HPD={0.13424657534248896,0.13424657534262807},default.rate_median=8.92455972395866E-4,length_median=0.09134887464602001,location="CentreWest",location.prob=1.0,location.set={"CentreWest"},location.rate_range={0.42448391338960223,1.331227935658132},height=0.13424657534245968]:0.08436479956171,(530[&length_range={0.003732432916858,0.2644835564128},default.rate_95%_HPD={8.107212746362808E-4,9.728337194427039E-4},length_95%_HPD={0.02513069737804,0.1626957204111},default.rate_range={8.000261883460774E-4,9.999956221596782E-4},default.rate=8.93447556451968E-4,length=0.09895924820800749,location.rate_95%_HPD={0.5897047145561718,1.0247004167779792},location.rate_median=0.8028053243761422,height_median=0.09589041095887302,location.set.prob={1.0},height_range={0.09589041095873102,0.09589041095901785},location.rate=0.8073631393398963,height_95%_HPD={0.09589041095879602,0.09589041095894602},default.rate_median=8.92455972395866E-4,length_median=0.1079438581181,location="Southeast",location.prob=1.0,location.set={"Southeast"},location.rate_range={0.42448391338960223,1.331227935658132},height=0.09589041095887377]:0.1208385162998,610[&length_range={7.565237214707E-6,0.243352299853},default.rate_95%_HPD={8.107212746362808E-4,9.728337194427039E-4},length_95%_HPD={0.03724451256674,0.1781793394078},default.rate_range={8.000261883460774E-4,9.999956221596782E-4},default.rate=8.93447556451968E-4,length=0.09865462038645119,location.rate_95%_HPD={0.5897047145561718,1.0247004167779792},location.rate_median=0.8028053243761422,height_median=0.07671232876714401,location.set.prob={1.0},height_range={0.07671232876699158,0.07671232876728801},location.rate=0.8073631393398963,height_95%_HPD={0.0767123287670699,0.07671232876721706},default.rate_median=8.92455972395866E-4,length_median=0.092122010915625,location="Southeast",location.prob=1.0,location.set={"Southeast"},location.rate_range={0.42448391338960223,1.331227935658132},height=0.07671232876714237]:0.1400165984915)[&length_range={4.538565715639E-6,0.2202458446551},default.rate_95%_HPD={8.13653046407218E-4,9.755146010954666E-4},length_95%_HPD={4.538565715639E-6,0.1083292107921},default.rate_range={8.000684667621226E-4,9.999956221596782E-4},default.rate=8.949589858973678E-4,length=0.04726931190837259,posterior=0.3348148148148148,location.rate_95%_HPD={0.5935413147049488,1.024644908065182},location.rate_median=0.8011615601855666,height_median=0.154613731829496,location.set.prob={1.1061946902654867E-4,0.0022676991150442478,5.5309734513274336E-5,0.9974004424778761,1.65929203539823E-4},height_range={0.09962284387568998,0.27638833043574806},location.rate=0.8058659595551736,height_95%_HPD={0.11291106218510294,0.2299964879949249},default.rate_median=8.942923399646308E-4,length_median=0.042447357813990005,location="Southeast",location.prob=0.9974004424778761,location.set={"CentreWest","RJ","South","Southeast","Northeast"},location.rate_range={0.42448391338960223,1.3138309017180168},height=0.16258293831699241]:0.001882447645599)[&length_range={3.106781751749E-6,0.1363656887735},default.rate_95%_HPD={8.091939883342934E-4,9.721493956948884E-4},length_95%_HPD={3.106781751749E-6,0.06370263976048},default.rate_range={8.002681563102164E-4,9.996715837653197E-4},default.rate=8.926906492998505E-4,length=0.02179027526432507,posterior=0.07677777777777778,location.rate_95%_HPD={0.5891613310942132,1.0155934897633838},location.rate_median=0.8085684682075354,height_median=0.21638312468399878,location.set.prob={0.008924264351181863,0.01881331403762663,0.9712976362759286,9.64785335262904E-4},height_range={0.1403821676300382,0.313463945935863},location.rate=0.8113979981374785,height_95%_HPD={0.161938937687925,0.256677369391546},default.rate_median=8.91331967333501E-4,length_median=0.01558283955853,location="Southeast",location.prob=0.9712976362759286,location.set={"CentreWest","RJ","Southeast","Northeast"},location.rate_range={0.4808041717381459,1.2508414122863154},height=0.21133392988674224]:5.132729678821E-4)[&length_range={9.68204016627E-7,0.1863737554922},default.rate_95%_HPD={8.141584896869201E-4,9.775105294688813E-4},length_95%_HPD={9.68204016627E-7,0.06582655824663},default.rate_range={8.001530813600086E-4,9.99829565964158E-4},default.rate=8.956117154885185E-4,length=0.02366468123588437,posterior=0.1562962962962963,location.rate_95%_HPD={0.5885929458935588,1.02131913240171},location.rate_median=0.8037754081609689,height_median=0.22219818434156485,location.set.prob={0.01481042654028436,0.048222748815165875,1.1848341232227489E-4,0.9334123222748815,0.0034360189573459715},height_range={0.14344985292784407,0.308223981529016},location.rate=0.8080578228453772,height_95%_HPD={0.17149132779919007,0.2607697281403447},default.rate_median=8.945213146604988E-4,length_median=0.0180545165074,location="Southeast",location.prob=0.9334123222748815,location.set={"CentreWest","RJ","North","Southeast","Northeast"},location.rate_range={0.4413680964163052,1.2844590690627766},height=0.22039469274112802]:0.0401801063363)[&length_range={4.847742688791E-5,0.08021478408704},default.rate_95%_HPD={8.114730607884991E-4,9.75214405720986E-4},length_95%_HPD={4.847742688791E-5,0.04418248431621},default.rate_range={8.004497072947832E-4,9.982381901583737E-4},default.rate=8.967881576808306E-4,length=0.014440852041603891,posterior=0.018055555555555554,location.rate_95%_HPD={0.6112270832676834,1.031322222365437},location.rate_median=0.8090132855422487,height_median=0.24842361101373198,location.set.prob={0.0010256410256410256,0.6912820512820513,0.3046153846153846,0.003076923076923077},height_range={0.19473007883683907,0.313614048086784},location.rate=0.811439053825419,height_95%_HPD={0.217843058814495,0.2683934839402108},default.rate_median=8.985106904258929E-4,length_median=0.01036499331367,location="RJ",location.prob=0.6912820512820513,location.set={"CentreWest","RJ","Southeast","Northeast"},location.rate_range={0.49686868684236457,1.174823686154187},height=0.24683233730176496]:0.002569951663489,(555[&length_range={0.02512043104446,0.267712858476},default.rate_95%_HPD={8.107212746362808E-4,9.728337194427039E-4},length_95%_HPD={0.06513046222187,0.1594652876029},default.rate_range={8.000261883460774E-4,9.999956221596782E-4},default.rate=8.93447556451968E-4,length=0.11666241425183066,location.rate_95%_HPD={0.5897047145561718,1.0247004167779792},location.rate_median=0.8028053243761422,height_median=0.12054794520554402,location.set.prob={1.0},height_range={0.12054794520539802,0.12054794520570089},location.rate=0.8073631393398963,height_95%_HPD={0.12054794520546797,0.12054794520562295},default.rate_median=8.92455972395866E-4,length_median=0.11557283242685,location="Southeast",location.prob=1.0,location.set={"Southeast"},location.rate_range={0.42448391338960223,1.331227935658132},height=0.12054794520554431]:0.1289194842446,((321[&length_range={1.576103156875E-7,0.09108614879869},default.rate_95%_HPD={8.107212746362808E-4,9.728337194427039E-4},length_95%_HPD={1.576103156875E-7,0.04685032172553},default.rate_range={8.000261883460774E-4,9.999956221596782E-4},default.rate=8.93447556451968E-4,length=0.020674594319753492,location.rate_95%_HPD={0.5897047145561718,1.0247004167779792},location.rate_median=0.8028053243761422,height_median=0.1890410958903892,location.set.prob={1.0},height_range={0.1890410958902826,0.189041095890491},location.rate=0.8073631393398963,height_95%_HPD={0.1890410958903389,0.18904109589044038},default.rate_median=8.92455972395866E-4,length_median=0.018843762507435,location="RJ",location.prob=1.0,location.set={"RJ"},location.rate_range={0.42448391338960223,1.331227935658132},height=0.18904109589039164]:0.0278450414101,372[&length_range={0.0104590652139,0.2033720644214},default.rate_95%_HPD={8.107212746362808E-4,9.728337194427039E-4},length_95%_HPD={0.04595745938138,0.1384647554994},default.rate_range={8.000261883460774E-4,9.999956221596782E-4},default.rate=8.93447556451968E-4,length=0.10078431107175632,location.rate_95%_HPD={0.5897047145561718,1.0247004167779792},location.rate_median=0.8028053243761422,height_median=0.10958904109588902,location.set.prob={1.0},height_range={0.10958904109573259,0.10958904109603002},location.rate=0.8073631393398963,height_95%_HPD={0.10958904109581402,0.10958904109596102},default.rate_median=8.92455972395866E-4,length_median=0.105386849918,location="RJ",location.prob=1.0,location.set={"RJ"},location.rate_range={0.42448391338960223,1.331227935658132},height=0.10958904109595972]:0.1072970962046)[&length_range={4.035737546926E-8,0.07800786175417},default.rate_95%_HPD={8.107361218542627E-4,9.72148144894477E-4},length_95%_HPD={4.035737546926E-8,0.03167815179066},default.rate_range={8.000261883460774E-4,9.997432936842084E-4},default.rate=8.937565703538092E-4,length=0.01076640503483366,posterior=0.10148148148148148,location.rate_95%_HPD={0.5937398276521414,1.015443470423368},location.rate_median=0.8019040840194782,height_median=0.20921106995807204,location.set.prob={1.0},height_range={0.189051798099886,0.2595982686141829},location.rate=0.8060287275817856,height_95%_HPD={0.189051798099886,0.23528229290983205},default.rate_median=8.924810826483728E-4,length_median=0.0075492345221565005,location="RJ",location.prob=1.0,location.set={"RJ"},location.rate_range={0.4686200110533703,1.2465443369488853},height=0.20991819697086492]:0.01830620156065,(((366[&length_range={0.003732552227322,0.1803016600073},default.rate_95%_HPD={8.107212746362808E-4,9.728337194427039E-4},length_95%_HPD={0.02654122990853,0.1302899656301},default.rate_range={8.000261883460774E-4,9.999956221596782E-4},default.rate=8.93447556451968E-4,length=0.0859405587905025,location.rate_95%_HPD={0.5897047145561718,1.0247004167779792},location.rate_median=0.8028053243761422,height_median=0.11232876712324497,location.set.prob={1.0},height_range={0.11232876712310003,0.11232876712338596},location.rate=0.8073631393398963,height_95%_HPD={0.1123287671231773,0.11232876712331008},default.rate_median=8.92455972395866E-4,length_median=0.09036134495224499,location="RJ",location.prob=1.0,location.set={"RJ"},location.rate_range={0.42448391338960223,1.331227935658132},height=0.11232876712331806]:0.08083788691052,414[&length_range={0.08584574657382,0.2691311908166},default.rate_95%_HPD={8.107212746362808E-4,9.728337194427039E-4},length_95%_HPD={0.1129595526517,0.2222192230999},default.rate_range={8.000261883460774E-4,9.999956221596782E-4},default.rate=8.93447556451968E-4,length=0.17720780976686054,location.rate_95%_HPD={0.5897047145561718,1.0247004167779792},location.rate_median=0.8028053243761422,height_median=0.02191780821931305,location.set.prob={1.0},height_range={0.021917808219168,0.02191780821945294},location.rate=0.8073631393398963,height_95%_HPD={0.02191780821922995,0.02191780821938999},default.rate_median=8.92455972395866E-4,length_median=0.18248865230380001,location="RJ",location.prob=1.0,location.set={"RJ"},location.rate_range={0.42448391338960223,1.331227935658132},height=0.02191780821931382]:0.1712488458145)[&length_range={2.850275131472E-7,0.1203584306456},default.rate_95%_HPD={8.125585357738342E-4,9.755091152525324E-4},length_95%_HPD={2.850275131472E-7,0.07048037034565},default.rate_range={8.000334988688567E-4,9.999956221596782E-4},default.rate=8.947286123672687E-4,length=0.025075566060035494,posterior=0.18083333333333335,location.rate_95%_HPD={0.5943537476583014,1.0311979157735562},location.rate_median=0.8057080436567657,height_median=0.180479160964911,location.set.prob={1.0},height_range={0.11606131935059,0.264102330068876},location.rate=0.8101230390324303,height_95%_HPD={0.12532677307118,0.229992283400179},default.rate_median=8.942044394605942E-4,length_median=0.01797095589824,location="RJ",location.prob=1.0,location.set={"RJ"},location.rate_range={0.4678605747536993,1.331227935658132},height=0.18131017884898307]:0.00281453092727,(369[&length_range={1.546295383403E-9,0.1515858213703},default.rate_95%_HPD={8.107212746362808E-4,9.728337194427039E-4},length_95%_HPD={1.546295383403E-9,0.06289252186714},default.rate_range={8.000261883460774E-4,9.999956221596782E-4},default.rate=8.93447556451968E-4,length=0.022518499584774924,location.rate_95%_HPD={0.5897047145561718,1.0247004167779792},location.rate_median=0.8028053243761422,height_median=0.10958904109588996,location.set.prob={1.0},height_range={0.10958904109578999,0.109589041095982},location.rate=0.8073631393398963,height_95%_HPD={0.10958904109583995,0.10958904109593004},default.rate_median=8.92455972395866E-4,length_median=0.01680589504346,location="RJ",location.prob=1.0,location.set={"RJ"},location.rate_range={0.42448391338960223,1.331227935658132},height=0.10958904109595974]:0.02231967859025,420[&length_range={0.08192384005392,0.2738750002952},default.rate_95%_HPD={8.107212746362808E-4,9.728337194427039E-4},length_95%_HPD={0.1095890426422,0.1840277437761},default.rate_range={8.000261883460774E-4,9.999956221596782E-4},default.rate=8.93447556451968E-4,length=0.13389282028940847,location.rate_95%_HPD={0.5897047145561718,1.0247004167779792},location.rate_median=0.8028053243761422,location.set.prob={1.0},location.rate=0.8073631393398963,default.rate_median=8.92455972395866E-4,length_median=0.1264203791549,location="RJ",location.prob=1.0,location.set={"RJ"},location.rate_range={0.42448391338960223,1.331227935658132},height=0.0]:0.1319087196861)[&length_range={1.664554243958E-5,0.1676573645992},default.rate_95%_HPD={8.103934769319418E-4,9.724795883571613E-4},length_95%_HPD={0.008288390938231,0.1141480608539},default.rate_range={8.000261883460774E-4,9.999956221596782E-4},default.rate=8.936445948447324E-4,length=0.06531374562499931,posterior=0.9541851851851851,location.rate_95%_HPD={0.5896654182363493,1.0247004167779792},location.rate_median=0.8029884706505046,height_median=0.12558875731635,location.set.prob={1.0},height_range={0.10958904264219999,0.24108237500370003},location.rate=0.8075054869801054,height_95%_HPD={0.10958904264219999,0.16232785625839996},default.rate_median=8.926777629580703E-4,length_median=0.06762209361868,location="RJ",location.prob=1.0,location.set={"RJ"},location.rate_range={0.42448391338960223,1.331227935658132},height=0.12976574628653814]:0.0640724652749)[&length_range={8.020867044295E-6,0.1157862272709},default.rate_95%_HPD={8.196018239124752E-4,9.826884235374235E-4},length_95%_HPD={8.020867044295E-6,0.06721854055638},default.rate_range={8.003878567859032E-4,9.999956221596782E-4},default.rate=8.985314572721982E-4,length=0.026425733515119558,posterior=0.13796296296296295,location.rate_95%_HPD={0.6035883065888314,1.0334830498737284},location.rate_median=0.8082290222670524,height_median=0.18288810042310003,location.set.prob={1.0},height_range={0.12071657802269004,0.258237233402716},location.rate=0.8115671449148979,height_95%_HPD={0.1350356637228144,0.22990752445572998},default.rate_median=8.979886852368917E-4,length_median=0.021592748891680003,location="RJ",location.prob=1.0,location.set={"RJ"},location.rate_range={0.4413680964163052,1.2767578851283126},height=0.18464369838915518]:0.02701092810021,322[&length_range={1.576103156875E-7,0.08825632562921},default.rate_95%_HPD={8.107212746362808E-4,9.728337194427039E-4},length_95%_HPD={5.82137066521E-6,0.04679920218459},default.rate_range={8.000261883460774E-4,9.999956221596782E-4},default.rate=8.93447556451968E-4,length=0.020553511984983428,location.rate_95%_HPD={0.5897047145561718,1.0247004167779792},location.rate_median=0.8028053243761422,height_median=0.18904109589038964,location.set.prob={1.0},height_range={0.18904109589028598,0.18904109589048912},location.rate=0.8073631393398963,height_95%_HPD={0.18904109589033877,0.18904109589044021},default.rate_median=8.92455972395866E-4,length_median=0.018677227677285,location="RJ",location.prob=1.0,location.set={"RJ"},location.rate_range={0.42448391338960223,1.331227935658132},height=0.18904109589039234]:0.03395101717086)[&length_range={9.390189691955E-6,0.06575445822912},default.rate_95%_HPD={8.125512994804096E-4,9.748783483951568E-4},length_95%_HPD={9.390189691955E-6,0.0308279570052},default.rate_range={8.001124735825191E-4,9.99637283760634E-4},default.rate=8.948262215993437E-4,length=0.010530081352895163,posterior=0.060444444444444446,location.rate_95%_HPD={0.6047955060477794,1.031897307231597},location.rate_median=0.8055873349103826,height_median=0.21466791225465398,location.set.prob={1.0},height_range={0.18904691726103987,0.2612446539819201},location.rate=0.8106611868064073,height_95%_HPD={0.1890804435604,0.23678023831957004},default.rate_median=8.937608912619922E-4,length_median=0.007352561652645501,location="RJ",location.prob=1.0,location.set={"RJ"},location.rate_range={0.4612170947044722,1.2022319126950938},height=0.21285643551313965]:0.01220022579989)[&length_range={1.33950297429E-4,0.1727975991128},default.rate_95%_HPD={8.103934769319418E-4,9.724795883571613E-4},length_95%_HPD={0.00174525968605,0.06547844706444},default.rate_range={8.000261883460774E-4,9.999956221596782E-4},default.rate=8.934086530232246E-4,length=0.030170379024669677,posterior=0.9974814814814815,location.rate_95%_HPD={0.5896472787603257,1.0247004167779792},location.rate_median=0.8028253101175593,height_median=0.228456394980324,location.set.prob={0.9988489529184613,1.856527550868855E-5,7.426110203475419E-4,3.8987078568245953E-4},height_range={0.18912643708627647,0.31296110551722},location.rate=0.8073953856538356,height_95%_HPD={0.20044412851068796,0.25825885868206894},default.rate_median=8.92413358789933E-4,length_median=0.02692850304858,location="RJ",location.prob=0.9988489529184613,location.set={"RJ","South","Southeast","Northeast"},location.rate_range={0.42448391338960223,1.331227935658132},height=0.2291892368372195]:0.01427509058905)[&length_range={1.349298471026E-5,0.07295554825659},default.rate_95%_HPD={8.143760219956866E-4,9.689405184623588E-4},length_95%_HPD={1.349298471026E-5,0.02133346938352},default.rate_range={8.031146863242683E-4,9.984544462597724E-4},default.rate=8.960196299424954E-4,length=0.007336780335231231,posterior=0.015685185185185184,location.rate_95%_HPD={0.6252515623187811,1.0413865146497165},location.rate_median=0.8175042544493909,height_median=0.25416156720937,location.set.prob={0.6635182998819362,0.32231404958677684,0.014167650531286895},height_range={0.2048213212439922,0.34365440251117196},location.rate=0.8190666810761368,height_95%_HPD={0.22148406415637098,0.2728932250009},default.rate_median=8.971404421058537E-4,length_median=0.004695277876379,location="RJ",location.prob=0.6635182998819362,location.set={"RJ","Southeast","Northeast"},location.rate_range={0.47398759413696023,1.2022319126950938},height=0.25309984437288735]:0.01240727642175)[&length_range={7.439371418561E-6,0.1298966267378},default.rate_95%_HPD={8.131583849327536E-4,9.749286846174847E-4},length_95%_HPD={1.444366130599E-5,0.07141741613751},default.rate_range={8.00349536254601E-4,9.996901957892216E-4},default.rate=8.954056656844936E-4,length=0.028996267886594502,posterior=0.13614814814814816,location.rate_95%_HPD={0.5808554481842859,1.0140582491726333},location.rate_median=0.795138945589976,height_median=0.2631610983441529,location.set.prob={2.720348204570185E-4,0.6806311207834603,8.161044613710555E-4,0.2663220892274211,0.051958650707290534},height_range={0.21965080479492402,0.36407556151387},location.rate=0.7986516161268129,height_95%_HPD={0.23429032163040794,0.297191305238039},default.rate_median=8.951981635689822E-4,length_median=0.02260520915887,location="RJ",location.prob=0.6806311207834603,location.set={"CentreWest","RJ","South","Southeast","Northeast"},location.rate_range={0.4413680964163052,1.3011129632913385},height=0.2653483756033775]:0.005111488602614,((459[&length_range={0.008219301782995,0.1189452767339},default.rate_95%_HPD={8.107212746362808E-4,9.728337194427039E-4},length_95%_HPD={0.008219301782995,0.03812011008102},default.rate_range={8.000261883460774E-4,9.999956221596782E-4},default.rate=8.93447556451968E-4,length=0.020059825075379335,location.rate_95%_HPD={0.5897047145561718,1.0247004167779792},location.rate_median=0.8028053243761422,height_median=0.13972602739727313,location.set.prob={1.0},height_range={0.13972602739713197,0.13972602739742007},location.rate=0.8073631393398963,height_95%_HPD={0.13972602739721157,0.13972602739733342},default.rate_median=8.92455972395866E-4,length_median=0.01804007013476,location="South",location.prob=1.0,location.set={"South"},location.rate_range={0.42448391338960223,1.331227935658132},height=0.13972602739716888]:0.01134974702995,496[&length_range={1.237006953259E-7,0.1155561054194},default.rate_95%_HPD={8.107212746362808E-4,9.728337194427039E-4},length_95%_HPD={9.377636502605E-7,0.03000205961035},default.rate_range={8.000261883460774E-4,9.999956221596782E-4},default.rate=8.93447556451968E-4,length=0.011832431757514639,location.rate_95%_HPD={0.5897047145561718,1.0247004167779792},location.rate_median=0.8028053243761422,height_median=0.14794520547957296,location.set.prob={1.0},height_range={0.14794520547942597,0.14794520547972007},location.rate=0.8073631393398963,height_95%_HPD={0.14794520547951195,0.14794520547963302},default.rate_median=8.92455972395866E-4,length_median=0.009797413205288999,location="South",location.prob=1.0,location.set={"South"},location.rate_range={0.42448391338960223,1.331227935658132},height=0.14794520547957427]:0.003130568947648)[&length_range={1.735016289611E-6,0.1090944131219},default.rate_95%_HPD={8.107399924384698E-4,9.728082614387783E-4},length_95%_HPD={1.735016289611E-6,0.03016065090276},default.rate_range={8.000261883460774E-4,9.999956221596782E-4},default.rate=8.935744061208762E-4,length=0.011738662966330984,posterior=0.6047777777777777,location.rate_95%_HPD={0.5925319216043989,1.0263561287395326},location.rate_median=0.8030245995357693,height_median=0.1537735682268742,location.set.prob={1.0},height_range={0.14794532918033299,0.22240667744572},location.rate=0.8074245069435166,height_95%_HPD={0.1479461432432655,0.16772101406474754},default.rate_median=8.925976739659696E-4,length_median=0.009397004065155999,location="South",location.prob=1.0,location.set={"South"},location.rate_range={0.42448391338960223,1.331227935658132},height=0.1553491485902243]:0.008583643196833,494[&length_range={2.523791453601E-9,0.1029500652503},default.rate_95%_HPD={8.107212746362808E-4,9.728337194427039E-4},length_95%_HPD={8.092800611315E-7,0.0271625200751},default.rate_range={8.000261883460774E-4,9.999956221596782E-4},default.rate=8.93447556451968E-4,length=0.009069823582270804,location.rate_95%_HPD={0.5897047145561718,1.0247004167779792},location.rate_median=0.8028053243761422,height_median=0.15616438356164503,location.set.prob={1.0},height_range={0.15616438356149798,0.15616438356179208},location.rate=0.8073631393398963,height_95%_HPD={0.15616438356158402,0.15616438356170503},default.rate_median=8.92455972395866E-4,length_median=0.0062797827017005,location="South",location.prob=1.0,location.set={"South"},location.rate_range={0.42448391338960223,1.331227935658132},height=0.15616438356163134]:0.003495034062409)[&length_range={0.013998522705,0.2328636132454},default.rate_95%_HPD={8.107212746362808E-4,9.728337194427039E-4},length_95%_HPD={0.03279040734356,0.1326232785803},default.rate_range={8.000261883460774E-4,9.999956221596782E-4},default.rate=8.93447556451968E-4,length=0.08232458441771241,posterior=1.0,location.rate_95%_HPD={0.5897047145561718,1.0247004167779792},location.rate_median=0.8028053243761422,height_median=0.16580005523137048,location.set.prob={0.9993148148148148,4.074074074074074E-4,2.037037037037037E-4,7.407407407407407E-5},height_range={0.15616520203704676,0.26350131089891393},location.rate=0.8073631393398963,height_95%_HPD={0.15616520203704676,0.19032427583520622},default.rate_median=8.92455972395866E-4,length_median=0.08003079728166,location="South",location.prob=0.9993148148148148,location.set={"South","RJ","Southeast","Northeast"},location.rate_range={0.42448391338960223,1.331227935658132},height=0.1685278475715448]:0.1073267768505)[&length_range={1.817515356928E-5,0.128144484517},default.rate_95%_HPD={8.131179826777985E-4,9.763149716937066E-4},length_95%_HPD={1.409449667059E-4,0.07722747529493},default.rate_range={8.000261883460774E-4,9.999956221596782E-4},default.rate=8.958802754496862E-4,length=0.03368319351514303,posterior=0.30368518518518517,location.rate_95%_HPD={0.6027308817663996,1.0361819875109524},location.rate_median=0.8058392376946193,height_median=0.26594298733308763,location.set.prob={8.53710592109275E-4,0.6480273187389475,0.005549118848710287,1.8293798402341607E-4,0.28489542045246663,0.06049149338374291},height_range={0.21390582541183717,0.374529442495238},location.rate=0.8103603994543215,height_95%_HPD={0.24254284009230695,0.31653397953473},default.rate_median=8.952912342226946E-4,length_median=0.02905014872188,location="RJ",location.prob=0.6480273187389475,location.set={"CentreWest","RJ","South","North","Southeast","Northeast"},location.rate_range={0.4630148418028432,1.3138309017180168},height=0.26947064798584797]:0.01805463015559,427[&length_range={1.499024585572E-7,0.1232463412653},default.rate_95%_HPD={8.107212746362808E-4,9.728337194427039E-4},length_95%_HPD={1.499024585572E-7,0.06451972907903},default.rate_range={8.000261883460774E-4,9.999956221596782E-4},default.rate=8.93447556451968E-4,length=0.026467269530523828,location.rate_95%_HPD={0.5897047145561718,1.0247004167779792},location.rate_median=0.8028053243761422,height_median=0.2712328767124747,location.set.prob={1.0},height_range={0.271232876712362,0.271232876712592},location.rate=0.8073631393398963,height_95%_HPD={0.2712328767124199,0.27123287671252805},default.rate_median=8.92455972395866E-4,length_median=0.019538028524769997,location="Northeast",location.prob=1.0,location.set={"Northeast"},location.rate_range={0.42448391338960223,1.331227935658132},height=0.2712328767122729]:0.01380794791767)[&length_range={2.805881291923E-6,0.1018644566729},default.rate_95%_HPD={8.091324295810456E-4,9.720113770217311E-4},length_95%_HPD={2.805881291923E-6,0.06403618077678},default.rate_range={8.000261883460774E-4,9.999956221596782E-4},default.rate=8.952764304218345E-4,length=0.025003492525856246,posterior=0.10548148148148148,location.rate_95%_HPD={0.6105286766750531,1.0404854949634228},location.rate_median=0.8090493981030837,height_median=0.2887913809226215,location.set.prob={0.0031601123595505617,0.005442415730337079,0.9913974719101124},height_range={0.27123349706597,0.37265405446656297},location.rate=0.8138658582089281,height_95%_HPD={0.27123349706597,0.32674214845813},default.rate_median=8.944768362637533E-4,length_median=0.020788317118665002,location="Northeast",location.prob=0.9913974719101124,location.set={"RJ","Southeast","Northeast"},location.rate_range={0.4589992070538026,1.3138309017180168},height=0.29442758371110167]:0.02910771288202,154[&length_range={0.01063706510911,0.1793308841036},default.rate_95%_HPD={8.107212746362808E-4,9.728337194427039E-4},length_95%_HPD={0.03709852321892,0.1380818462353},default.rate_range={8.000261883460774E-4,9.999956221596782E-4},default.rate=8.93447556451968E-4,length=0.08689950621133045,location.rate_95%_HPD={0.5897047145561718,1.0247004167779792},location.rate_median=0.8028053243761422,height_median=0.21643835616441703,location.set.prob={1.0},height_range={0.21643835616427698,0.21643835616455517},location.rate=0.8073631393398963,height_95%_HPD={0.21643835616434787,0.21643835616448404},default.rate_median=8.92455972395866E-4,length_median=0.090324894883195,location="Northeast",location.prob=1.0,location.set={"Northeast"},location.rate_range={0.42448391338960223,1.331227935658132},height=0.2164383561645508]:0.09771018134775)[&length_range={4.432764311169E-8,0.1116096488589},default.rate_95%_HPD={8.176075162338516E-4,9.78615625064606E-4},length_95%_HPD={4.432764311169E-8,0.06658287372071},default.rate_range={8.000261883460774E-4,9.999956221596782E-4},default.rate=8.967994831262215E-4,length=0.027503393204859405,posterior=0.17679629629629628,location.rate_95%_HPD={0.6048550030396362,1.0354809154697628},location.rate_median=0.8103137091163976,height_median=0.30955705618405704,location.set.prob={0.0016759191369016444,1.0474494605635278E-4,0.004085052896197759,0.9941342830208443},height_range={0.27123742183886995,0.382717294890497},location.rate=0.8142760072656435,height_95%_HPD={0.27123742183886995,0.340609935807871},default.rate_median=8.967778641458212E-4,length_median=0.02391881329794,location="Northeast",location.prob=0.9941342830208443,location.set={"RJ","North","Southeast","Northeast"},location.rate_range={0.4589992070538026,1.3138309017180168},height=0.30609198631326745]:0.002018963131191)[&length_range={3.486353214788E-6,0.1193242906029},default.rate_95%_HPD={8.128292546738904E-4,9.740342125809452E-4},length_95%_HPD={3.486353214788E-6,0.05620948126097},default.rate_range={8.000261883460774E-4,9.999956221596782E-4},default.rate=8.948605345203003E-4,length=0.02568064616747237,posterior=0.30127777777777776,location.rate_95%_HPD={0.593343152585578,1.0288345365217573},location.rate_median=0.8075495454739349,height_median=0.32859240900077724,location.set.prob={6.146659290675518E-5,8.605323006945725E-4,6.146659290675518E-5,8.605323006945725E-4,0.01745651238551847,0.9806994898272788},height_range={0.277039278988431,0.39216921865326004},location.rate=0.8120487137946342,height_95%_HPD={0.2881022113757353,0.36539752191928865},default.rate_median=8.944379012228181E-4,length_median=0.02340306713719,location="Northeast",location.prob=0.9806994898272788,location.set={"CentreWest","RJ","South","North","Southeast","Northeast"},location.rate_range={0.4612170947044722,1.3138309017180168},height=0.33004243779444253]:0.0738353647774,(((430[&length_range={6.020791261011E-4,0.1471271186293},default.rate_95%_HPD={8.107212746362808E-4,9.728337194427039E-4},length_95%_HPD={0.00534057913909,0.09565643606309},default.rate_range={8.000261883460774E-4,9.999956221596782E-4},default.rate=8.93447556451968E-4,length=0.05396297677794189,location.rate_95%_HPD={0.5897047145561718,1.0247004167779792},location.rate_median=0.8028053243761422,height_median=0.2657534246575325,location.set.prob={1.0},height_range={0.2657534246574158,0.2657534246576754},location.rate=0.8073631393398963,height_95%_HPD={0.26575342465747487,0.26575342465758967},default.rate_median=8.92455972395866E-4,length_median=0.05259985884124,location="Northeast",location.prob=1.0,location.set={"Northeast"},location.rate_range={0.42448391338960223,1.331227935658132},height=0.2657534246573707]:0.06910847392743,((((551[&length_range={0.002318659515463,0.2542397585373},default.rate_95%_HPD={8.107212746362808E-4,9.728337194427039E-4},length_95%_HPD={0.02203432577881,0.1289690627151},default.rate_range={8.000261883460774E-4,9.999956221596782E-4},default.rate=8.93447556451968E-4,length=0.08141363458694273,location.rate_95%_HPD={0.5897047145561718,1.0247004167779792},location.rate_median=0.8028053243761422,height_median=0.11780821917818685,location.set.prob={1.0},height_range={0.11780821917803785,0.11780821917832868},location.rate=0.8073631393398963,height_95%_HPD={0.1178082191781169,0.1178082191782549},default.rate_median=8.92455972395866E-4,length_median=0.086794350094855,location="Southeast",location.prob=1.0,location.set={"Southeast"},location.rate_range={0.42448391338960223,1.331227935658132},height=0.11780821917818687]:0.07843502708453,601[&length_range={0.02337860220664,0.3039518245873},default.rate_95%_HPD={8.107212746362808E-4,9.728337194427039E-4},length_95%_HPD={0.06486633930903,0.1825061806067},default.rate_range={8.000261883460774E-4,9.999956221596782E-4},default.rate=8.93447556451968E-4,length=0.12757027239865154,location.rate_95%_HPD={0.5897047145561718,1.0247004167779792},location.rate_median=0.8028053243761422,height_median=0.07397260273978618,location.set.prob={1.0},height_range={0.07397260273963518,0.07397260273992945},location.rate=0.8073631393398963,height_95%_HPD={0.07397260273970802,0.07397260273986711},default.rate_median=8.92455972395866E-4,length_median=0.13540848383275,location="Southeast",location.prob=1.0,location.set={"Southeast"},location.rate_range={0.42448391338960223,1.331227935658132},height=0.0739726027397862]:0.1222706435229)[&length_range={4.114062655741E-6,0.1109553136265},default.rate_95%_HPD={8.124439629579254E-4,9.750444227308232E-4},length_95%_HPD={4.114062655741E-6,0.0422433462831},default.rate_range={8.000334988688567E-4,9.999189724408785E-4},default.rate=8.922139874399597E-4,length=0.013066182207504135,posterior=0.13244444444444445,location.rate_95%_HPD={0.6027308817663996,1.029011033736621},location.rate_median=0.7993273955658466,height_median=0.20705163628127318,location.set.prob={1.0},height_range={0.12349697746515154,0.28443689272378736},location.rate=0.804708495009749,height_95%_HPD={0.14413206384093152,0.24283286643887414},default.rate_median=8.911334399285633E-4,length_median=0.00856376198716,location="Southeast",location.prob=1.0,location.set={"Southeast"},location.rate_range={0.4552770748290633,1.2344644094746382},height=0.2010698515230781]:0.05293342424701,605[&length_range={0.02049296853139,0.2494844628322},default.rate_95%_HPD={8.107212746362808E-4,9.728337194427039E-4},length_95%_HPD={0.05202021928379,0.1730570667633},default.rate_range={8.000261883460774E-4,9.999956221596782E-4},default.rate=8.93447556451968E-4,length=0.12199322066493538,location.rate_95%_HPD={0.5897047145561718,1.0247004167779792},location.rate_median=0.8028053243761422,height_median=0.07397260273978679,location.set.prob={1.0},height_range={0.07397260273963518,0.07397260273993495},location.rate=0.8073631393398963,height_95%_HPD={0.07397260273970818,0.07397260273986606},default.rate_median=8.92455972395866E-4,length_median=0.1291771376694,location="Southeast",location.prob=1.0,location.set={"Southeast"},location.rate_range={0.42448391338960223,1.331227935658132},height=0.07397260273978759]:0.1752040677699)[&length_range={5.222024772322E-7,0.09876648324655},default.rate_95%_HPD={8.085919342418387E-4,9.684958719454038E-4},length_95%_HPD={5.222024772322E-7,0.03744718809191},default.rate_range={8.002475383216978E-4,9.99637283760634E-4},default.rate=8.917762130977953E-4,length=0.011807060822023985,posterior=0.07094444444444445,location.rate_95%_HPD={0.5894677616722185,1.01375293074872},location.rate_median=0.8013482749754826,height_median=0.21753224017898673,location.set.prob={5.220569042025581E-4,0.9994779430957974},height_range={0.1293915941629099,0.2711922154167137},location.rate=0.8041255182418081,height_95%_HPD={0.15522149539877406,0.2507660219701703},default.rate_median=8.916669593587213E-4,length_median=0.007718784121233,location="Southeast",location.prob=0.9994779430957974,location.set={"RJ","Southeast"},location.rate_range={0.48593323230677987,1.278074342528349},height=0.2117850562801318]:0.007914336452025,(613[&length_range={0.005534268702758,0.2081358687155},default.rate_95%_HPD={8.107212746362808E-4,9.728337194427039E-4},length_95%_HPD={0.03477070509678,0.1596920350508},default.rate_range={8.000261883460774E-4,9.999956221596782E-4},default.rate=8.93447556451968E-4,length=0.09770254789063577,location.rate_95%_HPD={0.5897047145561718,1.0247004167779792},location.rate_median=0.8028053243761422,height_median=0.082191780822086,location.set.prob={1.0},height_range={0.08219178082194473,0.08219178082222861},location.rate=0.8073631393398963,height_95%_HPD={0.0821917808220129,0.08219178082216033},default.rate_median=8.92455972395866E-4,length_median=0.09520349109278001,location="Southeast",location.prob=1.0,location.set={"Southeast"},location.rate_range={0.42448391338960223,1.331227935658132},height=0.08219178082208595]:0.1719763969556,235[&length_range={0.004038406410231,0.3149985562337},default.rate_95%_HPD={8.107212746362808E-4,9.728337194427039E-4},length_95%_HPD={0.06196012210628,0.2137449236636},default.rate_range={8.000261883460774E-4,9.999956221596782E-4},default.rate=8.93447556451968E-4,length=0.13317447100441696,location.rate_95%_HPD={0.5897047145561718,1.0247004167779792},location.rate_median=0.8028053243761422,height_median=0.027397260274028723,location.set.prob={1.0},height_range={0.02739726027388073,0.02739726027417777},location.rate=0.8073631393398963,height_95%_HPD={0.02739726027394862,0.027397260274108826},default.rate_median=8.92455972395866E-4,length_median=0.12570894115075,location="CentreWest",location.prob=1.0,location.set={"CentreWest"},location.rate_range={0.42448391338960223,1.331227935658132},height=0.027397260274028667]:0.2267709175037)[&length_range={5.972095238449E-6,0.1560862238538},default.rate_95%_HPD={8.111435640284353E-4,9.712594729948371E-4},length_95%_HPD={6.52071407381E-6,0.09829736391949},default.rate_range={8.000684667621226E-4,9.999956221596782E-4},default.rate=8.937622232368714E-4,length=0.03966505102613863,posterior=0.26072222222222224,location.rate_95%_HPD={0.5998274978904571,1.033787172793014},location.rate_median=0.8068452299289914,height_median=0.14367302106934432,location.set.prob={0.008381277079338022,7.102777185879679E-5,0.9914766673769444,7.102777185879679E-5},height_range={0.08772604952482044,0.260985863926841},location.rate=0.8120468562041233,height_95%_HPD={0.10621339378360728,0.2228091777127655},default.rate_median=8.930450205717708E-4,length_median=0.03295642504219,location="Southeast",location.prob=0.9914766673769444,location.set={"CentreWest","RJ","Southeast","Northeast"},location.rate_range={0.4413680964163052,1.3039883495570297},height=0.151078692964994]:0.00292282918405)[&length_range={3.397059555732E-5,0.1672771996893},default.rate_95%_HPD={8.113562785586568E-4,9.721690525017096E-4},length_95%_HPD={4.605667256048E-4,0.06967959577814},default.rate_range={8.000261883460774E-4,9.999956221596782E-4},default.rate=8.92564566176503E-4,length=0.028553182542860295,posterior=0.6602222222222223,location.rate_95%_HPD={0.5920779907518516,1.0257474991288666},location.rate_median=0.8055576133988893,height_median=0.2230856625534229,location.set.prob={0.0023841579715023,1.4024458655895883E-4,8.41467519353753E-5,0.9972231571861326,1.682935038707506E-4},height_range={0.13180598881639766,0.3204125809838493},location.rate=0.8103719913636654,height_95%_HPD={0.16481626397180144,0.26102110885351076},default.rate_median=8.916092253134408E-4,length_median=0.023967276218125,location="Southeast",location.prob=0.9972231571861326,location.set={"CentreWest","RJ","South","Southeast","Northeast"},location.rate_range={0.4413680964163052,1.331227935658132},height=0.2190579581057183]:0.06012420228887,515[&length_range={7.33534826059E-5,0.1087507260665},default.rate_95%_HPD={8.107212746362808E-4,9.728337194427039E-4},length_95%_HPD={0.001480865250296,0.05763239442466},default.rate_range={8.000261883460774E-4,9.999956221596782E-4},default.rate=8.93447556451968E-4,length=0.024754014108459333,location.rate_95%_HPD={0.5897047145561718,1.0247004167779792},location.rate_median=0.8028053243761422,height_median=0.3013698630138606,location.set.prob={1.0},height_range={0.30136986301374424,0.30136986301398405},location.rate=0.8073631393398963,height_95%_HPD={0.30136986301380453,0.3013698630139171},default.rate_median=8.92455972395866E-4,length_median=0.019786206908215,location="Southeast",location.prob=1.0,location.set={"Southeast"},location.rate_range={0.42448391338960223,1.331227935658132},height=0.30136986301386043]:0.01584534623676)[&length_range={8.173052427046E-5,0.05896042523881},default.rate_95%_HPD={8.00384438829139E-4,9.581741802152707E-4},length_95%_HPD={8.173052427046E-5,0.02659380046335},default.rate_range={8.00384438829139E-4,9.866129621999293E-4},default.rate=8.734578457095694E-4,length=0.007909296531003888,posterior=0.001537037037037037,location.rate_95%_HPD={0.5710435554714991,0.9675906431596081},location.rate_median=0.7624063807939957,height_median=0.3158007529906117,location.set.prob={0.012048192771084338,0.9879518072289156},height_range={0.30427354687006675,0.3428387476474006},location.rate=0.784248374365979,height_95%_HPD={0.30865781047187957,0.3348803104350668},default.rate_median=8.678705062865523E-4,length_median=0.004074608367139,location="Southeast",location.prob=0.9879518072289156,location.set={"North","Southeast"},location.rate_range={0.5400406928357008,1.1714853984160163},height=0.31820439796250144]:0.01764668933434)[&default.rate=8.87778439597995E-4,length=0.005239757310846,posterior=1.8518518518518518E-5,location="Northeast",location.prob=1.0,location.set={"Northeast"},location.set.prob={1.0},height=0.334861898584929,location.rate=0.8124187585461015]:0.005239757310846,((((((((592[&length_range={0.03759432140818,0.2759869404989},default.rate_95%_HPD={8.107212746362808E-4,9.728337194427039E-4},length_95%_HPD={0.1193265756551,0.2151697735773},default.rate_range={8.000261883460774E-4,9.999956221596782E-4},default.rate=8.93447556451968E-4,length=0.17481472397783882,location.rate_95%_HPD={0.5897047145561718,1.0247004167779792},location.rate_median=0.8028053243761422,height_median=0.054794520548057224,location.set.prob={1.0},height_range={0.054794520547897685,0.0547945205482025},location.rate=0.8073631393398963,height_95%_HPD={0.054794520547973624,0.054794520548137826},default.rate_median=8.92455972395866E-4,length_median=0.1785482443007,location="Southeast",location.prob=1.0,location.set={"Southeast"},location.rate_range={0.42448391338960223,1.331227935658132},height=0.05479452054805747]:0.1763645295367,((586[&length_range={0.02012549957731,0.2501880266475},default.rate_95%_HPD={8.107212746362808E-4,9.728337194427039E-4},length_95%_HPD={0.08822996572992,0.1875027522852},default.rate_range={8.000261883460774E-4,9.999956221596782E-4},default.rate=8.93447556451968E-4,length=0.14528918681978967,location.rate_95%_HPD={0.5897047145561718,1.0247004167779792},location.rate_median=0.8028053243761422,height_median=0.082191780822086,location.set.prob={1.0},height_range={0.08219178082194406,0.08219178082223572},location.rate=0.8073631393398963,height_95%_HPD={0.08219178082200296,0.08219178082216605},default.rate_median=8.92455972395866E-4,length_median=0.148608077565,location="Southeast",location.prob=1.0,location.set={"Southeast"},location.rate_range={0.42448391338960223,1.331227935658132},height=0.08219178082208592]:0.1360857886517,582[&length_range={0.0274959450719,0.2494300557281},default.rate_95%_HPD={8.107212746362808E-4,9.728337194427039E-4},length_95%_HPD={0.1069863113808,0.1865495186627},default.rate_range={8.000261883460774E-4,9.999956221596782E-4},default.rate=8.93447556451968E-4,length=0.14653792086473796,location.rate_95%_HPD={0.5897047145561718,1.0247004167779792},location.rate_median=0.8028053243761422,height_median=0.08493150684944362,location.set.prob={1.0},height_range={0.08493150684928841,0.08493150684960404},location.rate=0.8073631393398963,height_95%_HPD={0.08493150684936002,0.08493150684952411},default.rate_median=8.92455972395866E-4,length_median=0.14917842749975002,location="Southeast",location.prob=1.0,location.set={"Southeast"},location.rate_range={0.42448391338960223,1.331227935658132},height=0.0849315068494429]:0.1333460626244)[&length_range={2.125033184142E-7,0.08447320202523},default.rate_95%_HPD={8.097894375592161E-4,9.736607574346607E-4},length_95%_HPD={2.125033184142E-7,0.03415178616314},default.rate_range={8.000764837166105E-4,9.986843084610032E-4},default.rate=8.928715550334086E-4,length=0.011341139097877644,posterior=0.02624074074074074,location.rate_95%_HPD={0.5820127964799097,1.0081905902162718},location.rate_median=0.8060198425174648,height_median=0.22941216508854687,location.set.prob={1.0},height_range={0.16118349152161643,0.27660039063453434},location.rate=0.8104869336342452,height_95%_HPD={0.19848397690838704,0.2600124838565553},default.rate_median=8.911146008979048E-4,length_median=0.007878684452553,location="Southeast",location.prob=1.0,location.set={"Southeast"},location.rate_range={0.503917657153791,1.2096432842272768},height=0.22929881317937467]:0.009321428757575,621[&length_range={0.05653615498425,0.2780628301001},default.rate_95%_HPD={8.107212746362808E-4,9.728337194427039E-4},length_95%_HPD={0.1336623506418,0.2256750582374},default.rate_range={8.000261883460774E-4,9.999956221596782E-4},default.rate=8.93447556451968E-4,length=0.18420758250636465,location.rate_95%_HPD={0.5897047145561718,1.0247004167779792},location.rate_median=0.8028053243761422,height_median=0.04657534246575795,location.set.prob={1.0},height_range={0.0465753424656038,0.04657534246591799},location.rate=0.8073631393398963,height_95%_HPD={0.04657534246567624,0.04657534246584105},default.rate_median=8.92455972395866E-4,length_median=0.18771435469565,location="Southeast",location.prob=1.0,location.set={"Southeast"},location.rate_range={0.42448391338960223,1.331227935658132},height=0.046575342465758125]:0.1810236557656)[&length_range={5.944941157643E-5,0.03757396814092},default.rate_95%_HPD={8.052681402224676E-4,9.682205677010318E-4},length_95%_HPD={5.944941157643E-5,0.02822757242417},default.rate_range={8.033429840913131E-4,9.944249861084495E-4},default.rate=8.924501515670307E-4,length=0.009941135031683566,posterior=0.002537037037037037,location.rate_95%_HPD={0.6099983915843631,1.0406280784414115},location.rate_median=0.8016943276414464,height_median=0.23835986159324257,location.set.prob={1.0},height_range={0.20080520816636432,0.263274793732157},location.rate=0.8133426762371122,height_95%_HPD={0.21537663926590606,0.2596007607525986},default.rate_median=8.904379340084149E-4,length_median=0.007204989861495,location="Southeast",location.prob=1.0,location.set={"Southeast"},location.rate_range={0.4950100377711361,1.1313898059743948},height=0.23679780755388652]:0.003560051853374)[&length_range={2.731750742014E-4,0.02626819292217},default.rate_95%_HPD={8.421297540644305E-4,9.706767524192039E-4},length_95%_HPD={2.731750742014E-4,0.0217786992293},default.rate_range={8.198880902236641E-4,9.706767524192039E-4},default.rate=8.985777916519944E-4,length=0.010578607425646118,posterior=2.962962962962963E-4,location.rate_95%_HPD={0.6322651403917512,0.8671978665602875},location.rate_median=0.7721405864998532,height_median=0.23597471625349697,location.set.prob={1.0},height_range={0.2241795567560921,0.2579792556749301},location.rate=0.7616060312961905,height_95%_HPD={0.2241795567560921,0.25445653620383046},default.rate_median=8.924553210896051E-4,length_median=0.0091621959584735,location="Southeast",location.prob=1.0,location.set={"Southeast"},location.rate_range={0.6322651403917512,0.9111316958398588},height=0.23830862730259622]:0.02144799855791,((565[&length_range={9.865045243477E-4,0.1350224567628},default.rate_95%_HPD={8.107212746362808E-4,9.728337194427039E-4},length_95%_HPD={0.01369869004031,0.0699982672036},default.rate_range={8.000261883460774E-4,9.999956221596782E-4},default.rate=8.93447556451968E-4,length=0.04131780502373642,location.rate_95%_HPD={0.5897047145561718,1.0247004167779792},location.rate_median=0.8028053243761422,height_median=0.17808219178095896,location.set.prob={1.0},height_range={0.17808219178084478,0.1780821917810742},location.rate=0.8073631393398963,height_95%_HPD={0.1780821917808999,0.17808219178101603},default.rate_median=8.92455972395866E-4,length_median=0.040304991323225,location="Southeast",location.prob=1.0,location.set={"Southeast"},location.rate_range={0.42448391338960223,1.331227935658132},height=0.17808219178095933]:0.04686648894467,564[&length_range={0.00175947749347,0.1056529961923},default.rate_95%_HPD={8.107212746362808E-4,9.728337194427039E-4},length_95%_HPD={0.01173436939557,0.06983324939563},default.rate_range={8.000261883460774E-4,9.999956221596782E-4},default.rate=8.93447556451968E-4,length=0.04045480142665205,location.rate_95%_HPD={0.5897047145561718,1.0247004167779792},location.rate_median=0.8028053243761422,height_median=0.18082191780831647,location.set.prob={1.0},height_range={0.18082191780820478,0.18082191780843304},location.rate=0.8073631393398963,height_95%_HPD={0.18082191780825851,0.1808219178083741},default.rate_median=8.92455972395866E-4,length_median=0.038882018292775,location="Southeast",location.prob=1.0,location.set={"Southeast"},location.rate_range={0.42448391338960223,1.331227935658132},height=0.18082191780831736]:0.04412676291732)[&length_range={1.315706470026E-5,0.08397915038629},default.rate_95%_HPD={8.110051901412547E-4,9.72856313647979E-4},length_95%_HPD={9.457798094338E-4,0.04260584829723},default.rate_range={8.000261883460774E-4,9.999956221596782E-4},default.rate=8.930067273523507E-4,length=0.01984543414398437,posterior=0.8057407407407408,location.rate_95%_HPD={0.5894677616722185,1.0263561287395326},location.rate_median=0.8041816248454663,height_median=0.21748733435907885,location.set.prob={2.2983222247759137E-5,0.9999770167777522},height_range={0.18258139530177964,0.2699024863672215},location.rate=0.8086391111243858,height_95%_HPD={0.1946530794529442,0.24261828025448284},default.rate_median=8.921554095056326E-4,length_median=0.017967848633065,location="Southeast",location.prob=0.9999770167777522,location.set={"RJ","Southeast"},location.rate_range={0.4413680964163052,1.331227935658132},height=0.2176750383231471]:0.01707684649115,(583[&length_range={0.006695792053252,0.2341986588582},default.rate_95%_HPD={8.107212746362808E-4,9.728337194427039E-4},length_95%_HPD={0.03370658441924,0.1733419005457},default.rate_range={8.000261883460774E-4,9.999956221596782E-4},default.rate=8.93447556451968E-4,length=0.11428793429955458,location.rate_95%_HPD={0.5897047145561718,1.0247004167779792},location.rate_median=0.8028053243761422,height_median=0.08493150684944378,location.set.prob={1.0},height_range={0.0849315068492918,0.08493150684960449},location.rate=0.8073631393398963,height_95%_HPD={0.08493150684936568,0.08493150684952},default.rate_median=8.92455972395866E-4,length_median=0.1297502551221,location="Southeast",location.prob=1.0,location.set={"Southeast"},location.rate_range={0.42448391338960223,1.331227935658132},height=0.08493150684944412]:0.06282795941366,573[&length_range={3.261615272637E-4,0.195760037586},default.rate_95%_HPD={8.107212746362808E-4,9.728337194427039E-4},length_95%_HPD={0.00444734828124,0.1421874222557},default.rate_range={8.000261883460774E-4,9.999956221596782E-4},default.rate=8.93447556451968E-4,length=0.06405450412422208,location.rate_95%_HPD={0.5897047145561718,1.0247004167779792},location.rate_median=0.8028053243761422,height_median=0.09863013698645795,location.set.prob={1.0},height_range={0.09863013698631656,0.09863013698659717},location.rate=0.8073631393398963,height_95%_HPD={0.09863013698638745,0.09863013698652578},default.rate_median=8.92455972395866E-4,length_median=0.04986843590836,location="Southeast",location.prob=1.0,location.set={"Southeast"},location.rate_range={0.42448391338960223,1.331227935658132},height=0.09863013698651021]:0.04912932927665)[&length_range={2.330237748968E-5,0.1493876525242},default.rate_95%_HPD={8.176599410367028E-4,9.786399568183593E-4},length_95%_HPD={2.330237748968E-5,0.09065127736161},default.rate_range={8.019822360160009E-4,9.99637283760634E-4},default.rate=8.955725020540703E-4,length=0.029729441491341345,posterior=0.03838888888888889,location.rate_95%_HPD={0.5948767706386963,1.0313234764579369},location.rate_median=0.809705369548735,height_median=0.1472789399338731,location.set.prob={1.0},height_range={0.10004360285071001,0.2624936757821749},location.rate=0.8113738313484542,height_95%_HPD={0.10877421794792796,0.226377800157276},default.rate_median=8.940829312173912E-4,length_median=0.01890051373726,location="Southeast",location.prob=1.0,location.set={"Southeast"},location.rate_range={0.4940355915817821,1.2007472259697851},height=0.1579234612764282]:0.09426606095368)[&length_range={5.440584528621E-5,0.02752611975748},default.rate_95%_HPD={8.148546023840147E-4,9.470060377526576E-4},length_95%_HPD={5.440584528621E-5,0.02271520232615},default.rate_range={8.148546023840147E-4,9.682749387815166E-4},default.rate=8.734351473361112E-4,length=0.007878111629029617,posterior=4.4444444444444447E-4,location.rate_95%_HPD={0.566617354945336,1.042881877535333},location.rate_median=0.7618161406031245,height_median=0.23245445187794878,location.set.prob={1.0},height_range={0.20809236879193344,0.2597230955813197},location.rate=0.7608483950784817,height_95%_HPD={0.21925688166796659,0.2597230955813197},default.rate_median=8.769572618419917E-4,length_median=0.004442013965391,location="Southeast",location.prob=1.0,location.set={"Southeast"},location.rate_range={0.48103372374519515,1.042881877535333},height=0.23207271731262216]:0.0105815214259)[&default.rate=8.87778439597995E-4,length=0.002109201859086,posterior=1.8518518518518518E-5,location="Southeast",location.prob=1.0,location.set={"Southeast"},location.set.prob={1.0},height=0.25260704864264,location.rate=0.8124187585461015]:0.002109201859086,((585[&length_range={0.02778486666565,0.2685308792708},default.rate_95%_HPD={8.107212746362808E-4,9.728337194427039E-4},length_95%_HPD={0.08872354840703,0.1865647316975},default.rate_range={8.000261883460774E-4,9.999956221596782E-4},default.rate=8.93447556451968E-4,length=0.14539434246052457,location.rate_95%_HPD={0.5897047145561718,1.0247004167779792},location.rate_median=0.8028053243761422,height_median=0.08219178082208589,location.set.prob={1.0},height_range={0.0821917808219424,0.08219178082225037},location.rate=0.8073631393398963,height_95%_HPD={0.0821917808220029,0.08219178082216622},default.rate_median=8.92455972395866E-4,length_median=0.1486823992672,location="Southeast",location.prob=1.0,location.set={"Southeast"},location.rate_range={0.42448391338960223,1.331227935658132},height=0.08219178082208617]:0.1656783646369,(((590[&length_range={0.009160742781657,0.2703720483069},default.rate_95%_HPD={8.107212746362808E-4,9.728337194427039E-4},length_95%_HPD={0.05445071689612,0.1966927361183},default.rate_range={8.000261883460774E-4,9.999956221596782E-4},default.rate=8.93447556451968E-4,length=0.13657258804174752,location.rate_95%_HPD={0.5897047145561718,1.0247004167779792},location.rate_median=0.8028053243761422,height_median=0.06301369863012968,location.set.prob={1.0},height_range={0.06301369862998063,0.06301369863028994},location.rate=0.8073631393398963,height_95%_HPD={0.06301369863005091,0.0630136986302095},default.rate_median=8.92455972395866E-4,length_median=0.15228570556675,location="Southeast",location.prob=1.0,location.set={"Southeast"},location.rate_range={0.42448391338960223,1.331227935658132},height=0.06301369863012958]:0.1574655316479,623[&length_range={0.01532078546472,0.2732256530405},default.rate_95%_HPD={8.107212746362808E-4,9.728337194427039E-4},length_95%_HPD={0.06698015119827,0.2176037488991},default.rate_range={8.000261883460774E-4,9.999956221596782E-4},default.rate=8.93447556451968E-4,length=0.14576947603180185,location.rate_95%_HPD={0.5897047145561718,1.0247004167779792},location.rate_median=0.8028053243761422,height_median=0.04383561643840039,location.set.prob={1.0},height_range={0.04383561643825562,0.04383561643856698},location.rate=0.8073631393398963,height_95%_HPD={0.04383561643832001,0.043835616438479275},default.rate_median=8.92455972395866E-4,length_median=0.1592669207708,location="Southeast",location.prob=1.0,location.set={"Southeast"},location.rate_range={0.42448391338960223,1.331227935658132},height=0.04383561643840042]:0.1766436138396)[&length_range={1.577098502337E-5,0.1424121280342},default.rate_95%_HPD={8.129396877798783E-4,9.715621393792743E-4},length_95%_HPD={1.577098502337E-5,0.07796243418921},default.rate_range={8.007574268961212E-4,9.999956221596782E-4},default.rate=8.92197493807958E-4,length=0.02365573060802371,posterior=0.032,location.rate_95%_HPD={0.5983798977886908,1.026210443672271},location.rate_median=0.8002355561772103,height_median=0.18441280198103333,location.set.prob={1.0},height_range={0.08416798637760298,0.2678166971747601},location.rate=0.8059661012340072,height_95%_HPD={0.10893167440569335,0.24446485097267326},default.rate_median=8.907994825306715E-4,length_median=0.01475577565156,location="Southeast",location.prob=1.0,location.set={"Southeast"},location.rate_range={0.473303510504326,1.1806585371475327},height=0.18143789433999266]:0.007680999036216,(((591[&length_range={0.005716765392596,0.2637819860254},default.rate_95%_HPD={8.107212746362808E-4,9.728337194427039E-4},length_95%_HPD={0.04847101314471,0.2030216038138},default.rate_range={8.000261883460774E-4,9.999956221596782E-4},default.rate=8.93447556451968E-4,length=0.12517633911927353,location.rate_95%_HPD={0.5897047145561718,1.0247004167779792},location.rate_median=0.8028053243761422,height_median=0.054794520548057696,location.set.prob={1.0},height_range={0.054794520547914116,0.05479452054820505},location.rate=0.8073631393398963,height_95%_HPD={0.05479452054798273,0.05479452054813827},default.rate_median=8.92455972395866E-4,length_median=0.1256532772869,location="Southeast",location.prob=1.0,location.set={"Southeast"},location.rate_range={0.42448391338960223,1.331227935658132},height=0.05479452054805726]:0.06264766977084,593[&length_range={5.51752243963E-7,0.2214941245763},default.rate_95%_HPD={8.107212746362808E-4,9.728337194427039E-4},length_95%_HPD={0.01335066558722,0.1708464757764},default.rate_range={8.000261883460774E-4,9.999956221596782E-4},default.rate=8.93447556451968E-4,length=0.07848873344918302,location.rate_95%_HPD={0.5897047145561718,1.0247004167779792},location.rate_median=0.8028053243761422,height_median=0.057534246575414505,location.set.prob={1.0},height_range={0.05753424657526196,0.05753424657556239},location.rate=0.8073631393398963,height_95%_HPD={0.05753424657534628,0.057534246575485504},default.rate_median=8.92455972395866E-4,length_median=0.070133990777315,location="Southeast",location.prob=1.0,location.set={"Southeast"},location.rate_range={0.42448391338960223,1.331227935658132},height=0.057534246575414755]:0.05990794374348)[&length_range={1.127920011207E-5,0.1833362425297},default.rate_95%_HPD={8.102492293457941E-4,9.72599951038885E-4},length_95%_HPD={1.127920011207E-5,0.1127908554089},default.rate_range={8.000261883460774E-4,9.99829565964158E-4},default.rate=8.943582403133798E-4,length=0.039702134299509806,posterior=0.10088888888888889,location.rate_95%_HPD={0.5985722453645751,1.033636733866201},location.rate_median=0.8055151500214761,height_median=0.12042344703114521,location.set.prob={1.8355359765051394E-4,0.9998164464023495},height_range={0.0605112859405848,0.2582892665515172},location.rate=0.8100423971422744,height_95%_HPD={0.07085226166747732,0.17222743233028298},default.rate_median=8.939676386383781E-4,length_median=0.028113096213805,location="Southeast",location.prob=0.9998164464023495,location.set={"CentreWest","Southeast"},location.rate_range={0.49156727459614247,1.2844590690627766},height=0.1228898008947713]:0.001814744159151,(619[&length_range={0.01446948669182,0.2686771546206},default.rate_95%_HPD={8.107212746362808E-4,9.728337194427039E-4},length_95%_HPD={0.07437842241524,0.216953017146},default.rate_range={8.000261883460774E-4,9.999956221596782E-4},default.rate=8.93447556451968E-4,length=0.16026620329580016,location.rate_95%_HPD={0.5897047145561718,1.0247004167779792},location.rate_median=0.8028053243761422,height_median=0.04383561643840045,location.set.prob={1.0},height_range={0.043835616438243796,0.043835616438556324},location.rate=0.8073631393398963,height_95%_HPD={0.04383561643831785,0.04383561643848011},default.rate_median=8.92455972395866E-4,length_median=0.17383846712655,location="Southeast",location.prob=1.0,location.set={"Southeast"},location.rate_range={0.42448391338960223,1.331227935658132},height=0.043835616438400817]:0.06896237229489,626[&length_range={0.03561699010834,0.2906235442632},default.rate_95%_HPD={8.107212746362808E-4,9.728337194427039E-4},length_95%_HPD={0.06247373631246,0.2364768508274},default.rate_range={8.000261883460774E-4,9.999956221596782E-4},default.rate=8.93447556451968E-4,length=0.1408619489361706,location.rate_95%_HPD={0.5897047145561718,1.0247004167779792},location.rate_median=0.8028053243761422,height_median=0.021917808219313883,location.set.prob={1.0},height_range={0.021917808219159673,0.02191780821947875},location.rate=0.8073631393398963,height_95%_HPD={0.021917808219231782,0.021917808219393042},default.rate_median=8.92455972395866E-4,length_median=0.12785310320075,location="Southeast",location.prob=1.0,location.set={"Southeast"},location.rate_range={0.42448391338960223,1.331227935658132},height=0.021917808219314047]:0.09088018051397)[&length_range={1.600380535458E-5,0.141298132115},default.rate_95%_HPD={8.153106421109231E-4,9.794962431643951E-4},length_95%_HPD={1.600380535458E-5,0.0869726411605},default.rate_range={8.004497072947832E-4,9.993115573571445E-4},default.rate=8.957589823937665E-4,length=0.026835075139456755,posterior=0.03259259259259259,location.rate_95%_HPD={0.5895005612299474,1.0137333276032292},location.rate_median=0.800865334082,height_median=0.15296806437635369,location.set.prob={1.0},height_range={0.06884821751342346,0.2607088396527866},location.rate=0.8066587046983319,height_95%_HPD={0.09823599087736917,0.2384347960428509},default.rate_median=8.956666379280323E-4,length_median=0.01627989223839,location="Southeast",location.prob=1.0,location.set={"Southeast"},location.rate_range={0.5201384722061648,1.2135762298823867},height=0.16382016565990162]:0.006458945744762)[&length_range={8.997502425595E-5,0.1294257342558},default.rate_95%_HPD={8.277265873699572E-4,9.93496890107835E-4},length_95%_HPD={8.997502425595E-5,0.09520879195567},default.rate_range={8.04084333730869E-4,9.93496890107835E-4},default.rate=8.992162415323849E-4,length=0.03538112198492719,posterior=0.0045,location.rate_95%_HPD={0.5790140163760423,0.9723509464289894},location.rate_median=0.8042692044105284,height_median=0.15413398902093267,location.set.prob={1.0},height_range={0.1004199227689645,0.2662884137000253},location.rate=0.8051774166554662,height_95%_HPD={0.10229707096082741,0.23252298067093125},default.rate_median=8.968334892684871E-4,length_median=0.02478763956531,location="Southeast",location.prob=1.0,location.set={"Southeast"},location.rate_range={0.5729658692544822,1.1183158889301137},height=0.1618846386944956]:0.04958640107977,(596[&length_range={3.927616321059E-4,0.179874218269},default.rate_95%_HPD={8.107212746362808E-4,9.728337194427039E-4},length_95%_HPD={0.007043047823552,0.08461147958579},default.rate_range={8.000261883460774E-4,9.999956221596782E-4},default.rate=8.93447556451968E-4,length=0.047336425107747396,location.rate_95%_HPD={0.5897047145561718,1.0247004167779792},location.rate_median=0.8028053243761422,height_median=0.06301369863012973,location.set.prob={1.0},height_range={0.06301369862998529,0.06301369863027662},location.rate=0.8073631393398963,height_95%_HPD={0.0630136986300538,0.063013698630206},default.rate_median=8.92455972395866E-4,length_median=0.046864287679785,location="Southeast",location.prob=1.0,location.set={"Southeast"},location.rate_range={0.42448391338960223,1.331227935658132},height=0.06301369863012948]:0.03857498077522,597[&length_range={3.927616321059E-4,0.179874218269},default.rate_95%_HPD={8.107212746362808E-4,9.728337194427039E-4},length_95%_HPD={0.007043047823552,0.08461147958579},default.rate_range={8.000261883460774E-4,9.999956221596782E-4},default.rate=8.93447556451968E-4,length=0.047336425107747396,location.rate_95%_HPD={0.5897047145561718,1.0247004167779792},location.rate_median=0.8028053243761422,height_median=0.06301369863012973,location.set.prob={1.0},height_range={0.06301369862998529,0.06301369863027662},location.rate=0.8073631393398963,height_95%_HPD={0.0630136986300538,0.063013698630206},default.rate_median=8.92455972395866E-4,length_median=0.046864287679785,location="Southeast",location.prob=1.0,location.set={"Southeast"},location.rate_range={0.42448391338960223,1.331227935658132},height=0.06301369863012948]:0.03857498077522)[&length_range={0.005641138070627,0.2134794164402},default.rate_95%_HPD={8.107212746362808E-4,9.728337194427039E-4},length_95%_HPD={0.03314289418157,0.1623892911753},default.rate_range={8.000261883460774E-4,9.999956221596782E-4},default.rate=8.93447556451968E-4,length=0.10395966160959003,posterior=1.0,location.rate_95%_HPD={0.5897047145561718,1.0247004167779792},location.rate_median=0.8028053243761422,height_median=0.10987798630992468,location.set.prob={7.407407407407407E-5,7.407407407407407E-5,0.9998333333333334,1.8518518518518518E-5},height_range={0.06340646026228541,0.2428879168990873},location.rate=0.8073631393398963,height_95%_HPD={0.07005674645375504,0.14762517821591697},default.rate_median=8.92455972395866E-4,length_median=0.10734486996675,location="Southeast",location.prob=0.9998333333333334,location.set={"CentreWest","RJ","Southeast","Northeast"},location.rate_range={0.42448391338960223,1.331227935658132},height=0.1103501237378767]:0.06725465615247)[&length_range={0.001680621217714,0.0980719347406},default.rate_95%_HPD={8.277265873699572E-4,9.505717854185847E-4},length_95%_HPD={0.001680621217714,0.07738967144233},default.rate_range={8.18794931719431E-4,9.631405737669576E-4},default.rate=8.931838994926653E-4,length=0.03160998426220191,posterior=7.777777777777777E-4,location.rate_95%_HPD={0.6066126040931814,0.9723509464289894},location.rate_median=0.7588934676982207,height_median=0.1905181728866842,location.set.prob={1.0},height_range={0.13479571644434007,0.22794724328896965},location.rate=0.7835824904892891,height_95%_HPD={0.13479571644434007,0.22272367104066026},default.rate_median=8.895450899794426E-4,length_median=0.026077086752745,location="Southeast",location.prob=1.0,location.set={"Southeast"},location.rate_range={0.5457934171783712,0.9723509464289894},height=0.18780736378420668]:0.05931689375644)[&length_range={0.003179676030569,0.02555800043564},default.rate_95%_HPD={8.277265873699572E-4,9.201358147213175E-4},length_95%_HPD={0.003179676030569,0.02555800043564},default.rate_range={8.277265873699572E-4,9.201358147213175E-4},default.rate=8.847073020817817E-4,length=0.011207444514747221,posterior=1.6666666666666666E-4,location.rate_95%_HPD={0.6516001866938239,0.8248416751942782},location.rate_median=0.759535936865339,height_median=0.234100336278696,location.set.prob={1.0},height_range={0.19660527638992206,0.2539252664417072},location.rate=0.7613163168573375,height_95%_HPD={0.19660527638992206,0.2539252664417072},default.rate_median=8.87778439597995E-4,length_median=0.01269438499251,location="Southeast",location.prob=1.0,location.set={"Southeast"},location.rate_range={0.6516001866938239,0.8248416751942782},height=0.2248756752395052]:0.01440218972552,575[&length_range={0.002217497021567,0.1888860493549},default.rate_95%_HPD={8.107212746362808E-4,9.728337194427039E-4},length_95%_HPD={0.01881637235107,0.1553606188555},default.rate_range={8.000261883460774E-4,9.999956221596782E-4},default.rate=8.93447556451968E-4,length=0.08988623654614228,location.rate_95%_HPD={0.5897047145561718,1.0247004167779792},location.rate_median=0.8028053243761422,height_median=0.10136986301381501,location.set.prob={1.0},height_range={0.10136986301366635,0.10136986301397022},location.rate=0.8073631393398963,height_95%_HPD={0.10136986301374029,0.10136986301388995},default.rate_median=8.92455972395866E-4,length_median=0.099162292847135,location="Southeast",location.prob=1.0,location.set={"Southeast"},location.rate_range={0.42448391338960223,1.331227935658132},height=0.10136986301387114]:0.141192556026)[&length_range={0.001898342387378,0.09369369699362},default.rate_95%_HPD={8.267012241976328E-4,9.786149192839223E-4},length_95%_HPD={0.001898342387378,0.08076727468963},default.rate_range={8.267012241976328E-4,9.933667103032267E-4},default.rate=8.901116187123124E-4,length=0.03217660776591354,posterior=2.777777777777778E-4,location.rate_95%_HPD={0.759535936865339,1.0080847431419881},location.rate_median=0.8485534625907237,height_median=0.21346909543435078,location.set.prob={1.0},height_range={0.17066548199374026,0.2480253316280982},location.rate=0.8477313492914681,height_95%_HPD={0.1745879048652655,0.2480253316280982},default.rate_median=8.68945777600364E-4,length_median=0.02285891672366,location="Southeast",location.prob=1.0,location.set={"Southeast"},location.rate_range={0.6392328296048233,1.0080847431419881},height=0.20870637671236159]:0.005307726419171)[&length_range={7.028774380827E-4,0.01206484958035},default.rate_95%_HPD={8.173066300984518E-4,8.87778439597995E-4},length_95%_HPD={7.028774380827E-4,0.01206484958035},default.rate_range={8.173066300984518E-4,8.87778439597995E-4},default.rate=8.601758790768277E-4,length=0.0064010824206158995,posterior=5.555555555555556E-5,location.rate_95%_HPD={0.6169401481923936,0.8124187585461015},location.rate_median=0.7105722330766222,height_median=0.24787014545891348,location.set.prob={1.0},height_range={0.2385303029086633,0.25742655170578116},location.rate=0.7133103799383723,height_95%_HPD={0.2385303029086633,0.25742655170578116},default.rate_median=8.754425675340363E-4,length_median=0.006435520243415,location="Southeast",location.prob=1.0,location.set={"Southeast"},location.rate_range={0.6169401481923936,0.8124187585461015},height=0.247942333357786]:0.006435520243415,(((568[&length_range={0.001284362726662,0.1134644744748},default.rate_95%_HPD={8.107212746362808E-4,9.728337194427039E-4},length_95%_HPD={0.01004866134909,0.07806875987822},default.rate_range={8.000261883460774E-4,9.999956221596782E-4},default.rate=8.93447556451968E-4,length=0.04577367259546182,location.rate_95%_HPD={0.5897047145561718,1.0247004167779792},location.rate_median=0.8028053243761422,height_median=0.15890410958900247,location.set.prob={1.0},height_range={0.15890410958889017,0.15890410958912277},location.rate=0.8073631393398963,height_95%_HPD={0.15890410958894463,0.15890410958906076},default.rate_median=8.92455972395866E-4,length_median=0.046485646081445,location="Southeast",location.prob=1.0,location.set={"Southeast"},location.rate_range={0.42448391338960223,1.331227935658132},height=0.158904109588982]:0.03692334245654,539[&length_range={0.002226599344912,0.1105707718962},default.rate_95%_HPD={8.107212746362808E-4,9.728337194427039E-4},length_95%_HPD={0.01298532418649,0.07924667287741},default.rate_range={8.000261883460774E-4,9.999956221596782E-4},default.rate=8.93447556451968E-4,length=0.04881988875113367,location.rate_95%_HPD={0.5897047145561718,1.0247004167779792},location.rate_median=0.8028053243761422,height_median=0.15890410958900253,location.set.prob={1.0},height_range={0.15890410958888185,0.15890410958912005},location.rate=0.8073631393398963,height_95%_HPD={0.15890410958894496,0.15890410958906098},default.rate_median=8.92455972395866E-4,length_median=0.050332140665635,location="Southeast",location.prob=1.0,location.set={"Southeast"},location.rate_range={0.42448391338960223,1.331227935658132},height=0.15890410958898152]:0.03692334245654)[&length_range={1.241436966837E-6,0.08517489614062},default.rate_95%_HPD={8.097626028735823E-4,9.718237599027238E-4},length_95%_HPD={1.241436966837E-6,0.03497018363657},default.rate_range={8.000334988688567E-4,9.999859899412732E-4},default.rate=8.930392544121495E-4,length=0.011625524170150359,posterior=0.29344444444444445,location.rate_95%_HPD={0.6000832382508906,1.0361819875109524},location.rate_median=0.8006709477956474,height_median=0.20304872002308547,location.set.prob={6.310740880979428E-5,0.9999368925911902},height_range={0.16131455771480152,0.257107962604448},location.rate=0.8057677231767422,height_95%_HPD={0.1676332216878192,0.22986871868219924},default.rate_median=8.920136981761219E-4,length_median=0.008192378874372,location="Southeast",location.prob=0.9999368925911902,location.set={"RJ","Southeast"},location.rate_range={0.4413680964163052,1.3138309017180168},height=0.20297227649019944]:0.001328875208297,567[&length_range={0.001284362726662,0.1168689482899},default.rate_95%_HPD={8.107212746362808E-4,9.728337194427039E-4},length_95%_HPD={0.01050786326348,0.07834208804595},default.rate_range={8.000261883460774E-4,9.999956221596782E-4},default.rate=8.93447556451968E-4,length=0.04582255804548178,location.rate_95%_HPD={0.5897047145561718,1.0247004167779792},location.rate_median=0.8028053243761422,height_median=0.15890410958900247,location.set.prob={1.0},height_range={0.15890410958888185,0.15890410958912277},location.rate=0.8073631393398963,height_95%_HPD={0.15890410958894396,0.1589041095890602},default.rate_median=8.92455972395866E-4,length_median=0.046507432413975,location="Southeast",location.prob=1.0,location.set={"Southeast"},location.rate_range={0.42448391338960223,1.331227935658132},height=0.15890410958898218]:0.03825221766483)[&length_range={3.492927737814E-5,0.09708099196241},default.rate_95%_HPD={8.107357660604222E-4,9.72856313647979E-4},length_95%_HPD={7.229345662141E-4,0.05033644340849},default.rate_range={8.000261883460774E-4,9.999956221596782E-4},default.rate=8.934544642717469E-4,length=0.022912472399151933,posterior=0.9962037037037037,location.rate_95%_HPD={0.5896654182363493,1.0247004167779792},location.rate_median=0.802673279179322,height_median=0.21662368752698583,location.set.prob={1.8589088205223535E-5,0.9999814109117948},height_range={0.16353559478333818,0.27577305787892836},location.rate=0.8072622076707664,height_95%_HPD={0.18092574629544622,0.2436656889330615},default.rate_median=8.924699691856455E-4,length_median=0.02032660536451,location="Southeast",location.prob=0.9999814109117948,location.set={"RJ","Southeast"},location.rate_range={0.42448391338960223,1.331227935658132},height=0.2144507703292632]:0.04511595661077,577[&length_range={0.01899913824341,0.2517433022988},default.rate_95%_HPD={8.107212746362808E-4,9.728337194427039E-4},length_95%_HPD={0.08717004780835,0.168143274558},default.rate_range={8.000261883460774E-4,9.999956221596782E-4},default.rate=8.93447556451968E-4,length=0.13038345048449734,location.rate_95%_HPD={0.5897047145561718,1.0247004167779792},location.rate_median=0.8028053243761422,height_median=0.10136986301381551,location.set.prob={1.0},height_range={0.10136986301366463,0.10136986301397405},location.rate=0.8073631393398963,height_95%_HPD={0.1013698630137333,0.10136986301389506},default.rate_median=8.92455972395866E-4,length_median=0.1329969816765,location="Southeast",location.prob=1.0,location.set={"Southeast"},location.rate_range={0.42448391338960223,1.331227935658132},height=0.10136986301387227]:0.1409024208508)[&length_range={2.243891850107E-9,0.05857738878469},default.rate_95%_HPD={8.091949840836262E-4,9.792268597703427E-4},length_95%_HPD={2.243891850107E-9,0.02513880261871},default.rate_range={8.003869941215548E-4,9.993608996001963E-4},default.rate=8.951390442356435E-4,length=0.008465662662809435,posterior=0.021833333333333333,location.rate_95%_HPD={0.6215705817260965,1.0509002465137018},location.rate_median=0.8060032981449438,height_median=0.2347186851899663,location.set.prob={1.0},height_range={0.1844874056356201,0.2722642649945889},location.rate=0.8133088156044883,height_95%_HPD={0.20793437923944758,0.2596309230403929},default.rate_median=8.938726104601228E-4,length_median=0.005745197427394,location="Southeast",location.prob=1.0,location.set={"Southeast"},location.rate_range={0.5217606610502292,1.2613943103108587},height=0.23407554356106242]:0.01203338183776)[&default.rate=8.87778439597995E-4,length=4.105847993975E-4,posterior=1.8518518518518518E-5,location="Southeast",location.prob=1.0,location.set={"Southeast"},location.set.prob={1.0},height=0.2543056657023285,location.rate=0.8124187585461015]:4.105847993975E-4)[&length_range={0.004599757749013,0.01615451370196},default.rate_95%_HPD={8.18794931719431E-4,8.949188229187465E-4},length_95%_HPD={0.004599757749013,0.01615451370196},default.rate_range={8.18794931719431E-4,8.949188229187465E-4},default.rate=8.608158340362078E-4,length=0.009064165414359601,posterior=9.259259259259259E-5,location.rate_95%_HPD={0.6607057015286695,0.9647685612243395},location.rate_median=0.8124187585461015,height_median=0.2614249810479399,location.set.prob={1.0},height_range={0.25471625050172597,0.26609295021827123},location.rate=0.8028585010492165,height_95%_HPD={0.25471625050172597,0.26609295021827123},default.rate_median=8.748603885749093E-4,length_median=0.00802015332346,location="Southeast",location.prob=1.0,location.set={"Southeast"},location.rate_range={0.6607057015286695,0.9647685612243395},height=0.2599858632306018]:0.01615451370196,345[&length_range={0.01200861369273,0.2333430899723},default.rate_95%_HPD={8.107212746362808E-4,9.728337194427039E-4},length_95%_HPD={0.06054849828142,0.1279448242567},default.rate_range={8.000261883460774E-4,9.999956221596782E-4},default.rate=8.93447556451968E-4,length=0.09584795436818554,location.rate_95%_HPD={0.5897047145561718,1.0247004167779792},location.rate_median=0.8028053243761422,height_median=0.1397260273972732,location.set.prob={1.0},height_range={0.1397260273971263,0.13972602739741907},location.rate=0.8073631393398963,height_95%_HPD={0.13972602739720064,0.13972602739734447},default.rate_median=8.92455972395866E-4,length_median=0.09649348340347,location="RJ",location.prob=1.0,location.set={"RJ"},location.rate_range={0.42448391338960223,1.331227935658132},height=0.13972602739716838]:0.1311447368065)[&length_range={0.002689243833042,0.01959675844842},default.rate_95%_HPD={8.277265873699572E-4,9.385928664516397E-4},length_95%_HPD={0.002689243833042,0.01959675844842},default.rate_range={8.277265873699572E-4,9.385928664516397E-4},default.rate=8.847752676761725E-4,length=0.007619856593075999,posterior=1.4814814814814815E-4,location.rate_95%_HPD={0.6714873864525822,1.01310477825108},location.rate_median=0.7859773477057203,height_median=0.26032612389231596,location.set.prob={1.0},height_range={0.2462976837652739,0.27087089976023415},location.rate=0.8121064098237064,height_95%_HPD={0.2462976837652739,0.27087089976023415},default.rate_median=8.817075225456892E-4,length_median=0.006278639271606,location="Southeast",location.prob=1.0,location.set={"Southeast"},location.rate_range={0.6714873864525822,1.01310477825108},height=0.261174021905527]:0.004592600227606,(618[&length_range={0.02158411190719,0.3265712329496},default.rate_95%_HPD={8.107212746362808E-4,9.728337194427039E-4},length_95%_HPD={0.08758361414112,0.2164751119924},default.rate_range={8.000261883460774E-4,9.999956221596782E-4},default.rate=8.93447556451968E-4,length=0.1597600518636812,location.rate_95%_HPD={0.5897047145561718,1.0247004167779792},location.rate_median=0.8028053243761422,height_median=0.043835616438400615,location.set.prob={1.0},height_range={0.04383561643825823,0.043835616438549},location.rate=0.8073631393398963,height_95%_HPD={0.04383561643831774,0.04383561643848105},default.rate_median=8.92455972395866E-4,length_median=0.1695016965359,location="Southeast",location.prob=1.0,location.set={"Southeast"},location.rate_range={0.42448391338960223,1.331227935658132},height=0.04383561643840122]:0.1981485932126,622[&length_range={0.04494094654468,0.2742472510941},default.rate_95%_HPD={8.107212746362808E-4,9.728337194427039E-4},length_95%_HPD={0.09109594199504,0.2154467013087},default.rate_range={8.000261883460774E-4,9.999956221596782E-4},default.rate=8.93447556451968E-4,length=0.16220679232065172,location.rate_95%_HPD={0.5897047145561718,1.0247004167779792},location.rate_median=0.8028053243761422,height_median=0.04657534246575795,location.set.prob={1.0},height_range={0.04657534246560441,0.046575342465915937},location.rate=0.8073631393398963,height_95%_HPD={0.04657534246567513,0.04657534246583911},default.rate_median=8.92455972395866E-4,length_median=0.1698281092499,location="Southeast",location.prob=1.0,location.set={"Southeast"},location.rate_range={0.42448391338960223,1.331227935658132},height=0.046575342465757695]:0.1954088671853)[&length_range={7.970442131605E-6,0.148910321066},default.rate_95%_HPD={8.114595527406418E-4,9.740407800565546E-4},length_95%_HPD={6.240030932797E-4,0.08346807128461},default.rate_range={8.000764837166105E-4,9.999956221596782E-4},default.rate=8.94027923951405E-4,length=0.03500872522623625,posterior=0.6321111111111111,location.rate_95%_HPD={0.5941308908729973,1.0313234764579369},location.rate_median=0.8044615148943279,height_median=0.20393340440176844,location.set.prob={5.8592605613171615E-5,1.1718521122634323E-4,2.9296302806585808E-5,0.9997949258803539},height_range={0.09151628901045827,0.27889315561203454},location.rate=0.8092968338751922,height_95%_HPD={0.13004250526062178,0.24716550253120936},default.rate_median=8.933898876368574E-4,length_median=0.029696370082284998,location="Southeast",location.prob=0.9997949258803539,location.set={"CentreWest","RJ","South","Southeast"},location.rate_range={0.42448391338960223,1.331227935658132},height=0.1975269724276532]:0.03347915478032)[&length_range={0.001317809472206,0.02240825468527},default.rate_95%_HPD={8.475552809965717E-4,9.663390554751375E-4},length_95%_HPD={0.001317809472206,0.02066472922481},default.rate_range={8.260014968445455E-4,9.663390554751375E-4},default.rate=8.915802078238817E-4,length=0.008282960270052353,posterior=3.148148148148148E-4,location.rate_95%_HPD={0.5942383537334225,1.0125611330551658},location.rate_median=0.8111079521340188,height_median=0.25871410172148535,location.set.prob={1.0},height_range={0.22717411637956142,0.275463364431292},location.rate=0.7917297655034191,height_95%_HPD={0.22717411637956142,0.2704593718710958},default.rate_median=8.87778439597995E-4,length_median=0.00601846654245,location="Southeast",location.prob=1.0,location.set={"Southeast"},location.rate_range={0.5796560498421586,1.0125611330551658},height=0.25653356764385726]:0.01640428128182,(((543[&length_range={0.01342097243397,0.1583507286162},default.rate_95%_HPD={8.107212746362808E-4,9.728337194427039E-4},length_95%_HPD={0.0569028870381,0.1174102262373},default.rate_range={8.000261883460774E-4,9.999956221596782E-4},default.rate=8.93447556451968E-4,length=0.08795881286105858,location.rate_95%_HPD={0.5897047145561718,1.0247004167779792},location.rate_median=0.8028053243761422,height_median=0.1424657534246308,location.set.prob={1.0},height_range={0.1424657534244776,0.14246575342476925},location.rate=0.8073631393398963,height_95%_HPD={0.1424657534245657,0.1424657534246968},default.rate_median=8.92455972395866E-4,length_median=0.088273662376055,location="Southeast",location.prob=1.0,location.set={"Southeast"},location.rate_range={0.42448391338960223,1.331227935658132},height=0.14246575342452447]:0.07408283937899,545[&length_range={0.01129104735245,0.2096239073455},default.rate_95%_HPD={8.107212746362808E-4,9.728337194427039E-4},length_95%_HPD={0.06287399425198,0.1240924472141},default.rate_range={8.000261883460774E-4,9.999956221596782E-4},default.rate=8.93447556451968E-4,length=0.0942717345700401,location.rate_95%_HPD={0.5897047145561718,1.0247004167779792},location.rate_median=0.8028053243761422,height_median=0.13698630136991602,location.set.prob={1.0},height_range={0.13698630136976492,0.13698630137006718},location.rate=0.8073631393398963,height_95%_HPD={0.1369863013698448,0.13698630136998463},default.rate_median=8.92455972395866E-4,length_median=0.09478148579663001,location="Southeast",location.prob=1.0,location.set={"Southeast"},location.rate_range={0.42448391338960223,1.331227935658132},height=0.1369863013698138]:0.07956229143371)[&length_range={2.386841722324E-6,0.09653860771641},default.rate_95%_HPD={8.112783433405648E-4,9.728082614387783E-4},length_95%_HPD={2.386841722324E-6,0.042884196842},default.rate_range={8.000261883460774E-4,9.999956221596782E-4},default.rate=8.931212443845396E-4,length=0.018031248974463808,posterior=0.6184259259259259,location.rate_95%_HPD={0.5958460945693342,1.0313056170502388},location.rate_median=0.8044064307588511,height_median=0.2274117639843426,location.set.prob={1.0},height_range={0.16172088989725392,0.292969377661158},location.rate=0.808978760115988,height_95%_HPD={0.19812906828456364,0.2579407440587488},default.rate_median=8.921861389684081E-4,length_median=0.01534790876812,location="Southeast",location.prob=1.0,location.set={"Southeast"},location.rate_range={0.42448391338960223,1.331227935658132},height=0.22778907567181123]:0.02892518337937,595[&length_range={0.01275671565402,0.2481165346272},default.rate_95%_HPD={8.107212746362808E-4,9.728337194427039E-4},length_95%_HPD={0.05452374470863,0.1951188706061},default.rate_range={8.000261883460774E-4,9.999956221596782E-4},default.rate=8.93447556451968E-4,length=0.13702230696492781,location.rate_95%_HPD={0.5897047145561718,1.0247004167779792},location.rate_median=0.8028053243761422,height_median=0.06575342465748713,location.set.prob={1.0},height_range={0.06575342465733403,0.06575342465765005},location.rate=0.8073631393398963,height_95%_HPD={0.06575342465740597,0.06575342465756573},default.rate_median=8.92455972395866E-4,length_median=0.15095969327385,location="Southeast",location.prob=1.0,location.set={"Southeast"},location.rate_range={0.42448391338960223,1.331227935658132},height=0.0657534246574869]:0.1797203515255)[&length_range={1.917208525778E-5,0.05962763132977},default.rate_95%_HPD={8.1200473179596E-4,9.677438808166367E-4},length_95%_HPD={1.917208525778E-5,0.03270599424038},default.rate_range={8.038744655505137E-4,9.999956221596782E-4},default.rate=8.932310027654164E-4,length=0.009537144096007552,posterior=0.006462962962962963,location.rate_95%_HPD={0.5813820133270817,1.0184150583721812},location.rate_median=0.8085459287117416,height_median=0.240734978611075,location.set.prob={1.0},height_range={0.18859929672792533,0.27488909771471404},location.rate=0.8113941637283564,height_95%_HPD={0.21220748919969154,0.2669145240822781},default.rate_median=8.911163258539757E-4,length_median=0.006273739438885,location="Southeast",location.prob=1.0,location.set={"Southeast"},location.rate_range={0.5416618918524945,1.1777624782369926},height=0.23939118017704175]:0.01108275377514,541[&length_range={0.01487560569011,0.1783630603027},default.rate_95%_HPD={8.107212746362808E-4,9.728337194427039E-4},length_95%_HPD={0.05115854289125,0.1134006098621},default.rate_range={8.000261883460774E-4,9.999956221596782E-4},default.rate=8.93447556451968E-4,length=0.08281771527430325,location.rate_95%_HPD={0.5897047145561718,1.0247004167779792},location.rate_median=0.8028053243761422,height_median=0.15890410958900253,location.set.prob={1.0},height_range={0.15890410958885376,0.1589041095891512},location.rate=0.8073631393398963,height_95%_HPD={0.15890410958893936,0.15890410958906415},default.rate_median=8.92455972395866E-4,length_median=0.08281932219196,location="Southeast",location.prob=1.0,location.set={"Southeast"},location.rate_range={0.42448391338960223,1.331227935658132},height=0.15890410958898216]:0.09765242036913)[&length_range={1.926113510987E-4,0.03821096779871},default.rate_95%_HPD={8.215591896840414E-4,9.848517045122137E-4},length_95%_HPD={1.926113510987E-4,0.03362224298141},default.rate_range={8.011554708482241E-4,9.848517045122137E-4},default.rate=8.87917151755246E-4,length=0.009209872662881221,posterior=0.0012962962962962963,location.rate_95%_HPD={0.5795817691759995,1.0213064918567676},location.rate_median=0.8146004740440652,height_median=0.2523738452645038,location.set.prob={1.0},height_range={0.20838133453355406,0.2693079971917466},location.rate=0.8166511514700322,height_95%_HPD={0.22296190435477006,0.2693079971917466},default.rate_median=8.854415348740186E-4,length_median=0.0057397539025775,location="Southeast",location.prob=1.0,location.set={"Southeast"},location.rate_range={0.5201873710694495,1.0855365093161782},height=0.2473864210444471]:0.03531111575502)[&length_range={2.00863289837E-5,0.129258787772},default.rate_95%_HPD={8.132118729626497E-4,9.718237599027238E-4},length_95%_HPD={8.517539958819E-5,0.06416412723571},default.rate_range={8.000334988688567E-4,9.997432936842084E-4},default.rate=8.929376759793267E-4,length=0.026274359004718667,posterior=0.16448148148148148,location.rate_95%_HPD={0.6041667078060519,1.0400115809509578},location.rate_median=0.8099248049772809,height_median=0.2671385477984297,location.set.prob={1.1258725512272011E-4,5.629362756136005E-4,0.9989867147038956,3.3776176536816035E-4},height_range={0.23177851621066692,0.3494206775387171},location.rate=0.8151457428610036,height_95%_HPD={0.24591891658714704,0.2929551653129215},default.rate_median=8.925963021963524E-4,length_median=0.01969618224005,location="Southeast",location.prob=0.9989867147038956,location.set={"CentreWest","RJ","Southeast","Northeast"},location.rate_range={0.4612170947044722,1.331227935658132},height=0.26855818172420975]:0.02820505477138,((379[&length_range={7.351159440644E-6,0.2493045283145},default.rate_95%_HPD={8.107212746362808E-4,9.728337194427039E-4},length_95%_HPD={0.00416555280721,0.1547553421142},default.rate_range={8.000261883460774E-4,9.999956221596782E-4},default.rate=8.93447556451968E-4,length=0.06507369403483225,location.rate_95%_HPD={0.5897047145561718,1.0247004167779792},location.rate_median=0.8028053243761422,height_median=0.10136986301381518,location.set.prob={1.0},height_range={0.10136986301366957,0.10136986301396589},location.rate=0.8073631393398963,height_95%_HPD={0.1013698630137439,0.10136986301388956},default.rate_median=8.92455972395866E-4,length_median=0.04614320137333,location="RJ",location.prob=1.0,location.set={"RJ"},location.rate_range={0.42448391338960223,1.331227935658132},height=0.10136986301387174]:0.1570599632358,(364[&length_range={1.582050183496E-4,0.2521497536202},default.rate_95%_HPD={8.107212746362808E-4,9.728337194427039E-4},length_95%_HPD={0.003411077377633,0.1429579914905},default.rate_range={8.000261883460774E-4,9.999956221596782E-4},default.rate=8.93447556451968E-4,length=0.06793287916845138,location.rate_95%_HPD={0.5897047145561718,1.0247004167779792},location.rate_median=0.8028053243761422,height_median=0.11506849315082979,location.set.prob={1.0},height_range={0.11506849315068873,0.11506849315097589},location.rate=0.8073631393398963,height_95%_HPD={0.11506849315075551,0.11506849315090156},default.rate_median=8.92455972395866E-4,length_median=0.056643956546365,location="RJ",location.prob=1.0,location.set={"RJ"},location.rate_range={0.42448391338960223,1.331227935658132},height=0.11506849315082955]:0.02989314785701,(419[&length_range={0.02570789708217,0.3787901199468},default.rate_95%_HPD={8.107212746362808E-4,9.728337194427039E-4},length_95%_HPD={0.0602731915536,0.2456936120653},default.rate_range={8.000261883460774E-4,9.999956221596782E-4},default.rate=8.93447556451968E-4,length=0.13820428346082037,location.rate_95%_HPD={0.5897047145561718,1.0247004167779792},location.rate_median=0.8028053243761422,height_median=0.0027397260273578916,location.set.prob={1.0},height_range={0.0027397260271876944,0.002739726027545908},location.rate=0.8073631393398963,height_95%_HPD={0.0027397260272747914,0.002739726027441436},default.rate_median=8.92455972395866E-4,length_median=0.12377892257615,location="RJ",location.prob=1.0,location.set={"RJ"},location.rate_range={0.42448391338960223,1.331227935658132},height=0.0027397260273575945]:0.1286867363017,398[&length_range={1.791080249613E-6,0.267216769544},default.rate_95%_HPD={8.107212746362808E-4,9.728337194427039E-4},length_95%_HPD={1.791080249613E-6,0.1622812007462},default.rate_range={8.000261883460774E-4,9.999956221596782E-4},default.rate=8.93447556451968E-4,length=0.06529932368236455,location.rate_95%_HPD={0.5897047145561718,1.0247004167779792},location.rate_median=0.8028053243761422,height_median=0.06301369863012951,location.set.prob={1.0},height_range={0.06301369862996281,0.06301369863027995},location.rate=0.8073631393398963,height_95%_HPD={0.0630136986300574,0.06301369863020118},default.rate_median=8.92455972395866E-4,length_median=0.059369621024725,location="RJ",location.prob=1.0,location.set={"RJ"},location.rate_range={0.42448391338960223,1.331227935658132},height=0.06301369863012952]:0.06841276369893)[&length_range={4.11309235164E-6,0.2556247891256},default.rate_95%_HPD={8.120617610636741E-4,9.740309194523929E-4},length_95%_HPD={4.11309235164E-6,0.1474720964077},default.rate_range={8.001124735825191E-4,9.99797721891956E-4},default.rate=8.956350785733497E-4,length=0.058392503847152964,posterior=0.3947777777777778,location.rate_95%_HPD={0.5967196992910685,1.035423365472829},location.rate_median=0.8040471533561373,height_median=0.10231127973856394,location.set.prob={8.9126559714795E-4,0.9965756637583263,6.567220189511212E-4,0.0017356224786565344,1.4072614691809738E-4},height_range={0.06301548971040405,0.2589996953656454},location.rate=0.8095298851979319,height_95%_HPD={0.06301548971040405,0.1459061963185968},default.rate_median=8.948757977551341E-4,length_median=0.047966452997325,location="RJ",location.prob=0.9965756637583263,location.set={"CentreWest","RJ","South","Southeast","Northeast"},location.rate_range={0.4448164112813023,1.3011129632913385},height=0.10330807613063418]:0.01353517867877)[&length_range={2.600118623587E-5,0.1571618339486},default.rate_95%_HPD={8.130216504800107E-4,9.721456592046659E-4},length_95%_HPD={4.480484724423E-5,0.1163014714147},default.rate_range={8.002475383216978E-4,9.997416126410136E-4},default.rate=8.917705208711639E-4,length=0.050752807783546725,posterior=0.10651851851851851,location.rate_95%_HPD={0.5896654182363493,1.0188603791608422},location.rate_median=0.8006677662396469,height_median=0.1417747891839464,location.set.prob={3.477051460361613E-4,0.9968706536856745,1.7385257301808066E-4,0.002260083449235049,3.477051460361613E-4},height_range={0.11572347663691623,0.26396678660397316},location.rate=0.805412722918961,height_95%_HPD={0.11700781356487372,0.216559858427175},default.rate_median=8.901310668293035E-4,length_median=0.045918330292585,location="RJ",location.prob=0.9968706536856745,location.set={"CentreWest","RJ","South","Southeast","Northeast"},location.rate_range={0.4448164112813023,1.272501541216178},height=0.1499673064741533]:0.1134681852418)[&length_range={5.445230224416E-6,0.2003227664159},default.rate_95%_HPD={8.147328209157348E-4,9.741021653484309E-4},length_95%_HPD={5.445230224416E-6,0.1172397504179},default.rate_range={8.000764837166105E-4,9.996901957892216E-4},default.rate=8.934450855542757E-4,length=0.061056235831536826,posterior=0.11614814814814815,location.rate_95%_HPD={0.5985565046262564,1.0310441073639012},location.rate_median=0.8018992379400893,height_median=0.1528920200896982,location.set.prob={1.5943877551020407E-4,0.998405612244898,3.1887755102040814E-4,0.0011160714285714285},height_range={0.11556943955193305,0.27227821630841204},location.rate=0.8071773064746632,height_95%_HPD={0.1205072822334991,0.22516297434342047},default.rate_median=8.928371939356363E-4,length_median=0.06328444854979501,location="RJ",location.prob=0.998405612244898,location.set={"CentreWest","RJ","South","Southeast"},location.rate_range={0.42448391338960223,1.3011129632913385},height=0.16137645218138064]:0.004031277592354,(((323[&length_range={5.187605803258E-7,0.08025360467186},default.rate_95%_HPD={8.107212746362808E-4,9.728337194427039E-4},length_95%_HPD={5.187605803258E-7,0.03457031387578},default.rate_range={8.000261883460774E-4,9.999956221596782E-4},default.rate=8.93447556451968E-4,length=0.013697313902861354,location.rate_95%_HPD={0.5897047145561718,1.0247004167779792},location.rate_median=0.8028053243761422,height_median=0.18904109589038876,location.set.prob={1.0},height_range={0.18904109589026846,0.189041095890524},location.rate=0.8073631393398963,height_95%_HPD={0.18904109589033194,0.18904109589044707},default.rate_median=8.92455972395866E-4,length_median=0.010294550184555,location="RJ",location.prob=1.0,location.set={"RJ"},location.rate_range={0.42448391338960223,1.331227935658132},height=0.18904109589039036]:6.694202901805E-5,324[&length_range={0.002740244787938,0.08299333069921},default.rate_95%_HPD={8.107212746362808E-4,9.728337194427039E-4},length_95%_HPD={0.002740244787938,0.03731417575011},default.rate_range={8.000261883460774E-4,9.999956221596782E-4},default.rate=8.93447556451968E-4,length=0.01643657693167298,location.rate_95%_HPD={0.5897047145561718,1.0247004167779792},location.rate_median=0.8028053243761422,height_median=0.18630136986303136,location.set.prob={1.0},height_range={0.18630136986290846,0.186301369863167},location.rate=0.8073631393398963,height_95%_HPD={0.1863013698629747,0.18630136986309004},default.rate_median=8.92455972395866E-4,length_median=0.013034276211915,location="RJ",location.prob=1.0,location.set={"RJ"},location.rate_range={0.42448391338960223,1.331227935658132},height=0.18630136986303159]:0.002806668056375)[&length_range={4.304146910303E-5,0.1733053105798},default.rate_95%_HPD={8.103934769319418E-4,9.724795883571613E-4},length_95%_HPD={0.001740118793933,0.05614034527096},default.rate_range={8.000261883460774E-4,9.999956221596782E-4},default.rate=8.934452126702304E-4,length=0.02760350365212152,posterior=0.9998333333333334,location.rate_95%_HPD={0.5897047145561718,1.0247004167779792},location.rate_median=0.80281218510952,height_median=0.19933554565401296,location.set.prob={0.9999814783945472,1.8521605452760645E-5},height_range={0.18904161465095592,0.26929470056223215},location.rate=0.8073718036443306,height_95%_HPD={0.18904161465095592,0.22360476743348984},default.rate_median=8.924543278847628E-4,length_median=0.02571121654104,location="RJ",location.prob=0.9999814783945472,location.set={"RJ","Southeast"},location.rate_range={0.42448391338960223,1.331227935658132},height=0.20273622409450473]:0.03502355611347,381[&length_range={0.01849285499928,0.2934481103408},default.rate_95%_HPD={8.107212746362808E-4,9.728337194427039E-4},length_95%_HPD={0.09870345138114,0.1635963722327},default.rate_range={8.000261883460774E-4,9.999956221596782E-4},default.rate=8.93447556451968E-4,length=0.12946057541614583,location.rate_95%_HPD={0.5897047145561718,1.0247004167779792},location.rate_median=0.8028053243761422,height_median=0.0986301369864575,location.set.prob={1.0},height_range={0.09863013698629858,0.098630136986609},location.rate=0.8073631393398963,height_95%_HPD={0.0986301369863749,0.09863013698653855},default.rate_median=8.92455972395866E-4,length_median=0.12909131135559998,location="RJ",location.prob=1.0,location.set={"RJ"},location.rate_range={0.42448391338960223,1.331227935658132},height=0.09863013698650976]:0.1255014570464)[&length_range={4.730497905059E-7,0.1579032368007},default.rate_95%_HPD={8.110756894049624E-4,9.72856313647979E-4},length_95%_HPD={5.071138105106E-6,0.0537472601644},default.rate_range={8.000334988688567E-4,9.999859899412732E-4},default.rate=8.939553941515188E-4,length=0.02483581170229704,posterior=0.7880370370370371,location.rate_95%_HPD={0.5940527098212882,1.0300347306904643},location.rate_median=0.8036463832597527,height_median=0.22816454898900052,location.set.prob={3.9949240964421676E-4,0.9979320392912535,2.349955350848334E-4,2.349955350848334E-5,0.0010574799078817503,3.524933026272501E-4},height_range={0.1901781449333689,0.3220465865231025},location.rate=0.8080937380741231,height_95%_HPD={0.2020927410849645,0.2578989634609856},default.rate_median=8.930390304283645E-4,length_median=0.022184853443325,location="RJ",location.prob=0.9979320392912535,location.set={"CentreWest","RJ","South","North","Southeast","Northeast"},location.rate_range={0.42448391338960223,1.3039883495570297},height=0.22922571759939248]:0.03053197570925,((513[&length_range={0.03118441680159,0.2350918502242},default.rate_95%_HPD={8.107212746362808E-4,9.728337194427039E-4},length_95%_HPD={0.06232684975164,0.1961548889918},default.rate_range={8.000261883460774E-4,9.999956221596782E-4},default.rate=8.93447556451968E-4,length=0.12570134307570585,location.rate_95%_HPD={0.5897047145561718,1.0247004167779792},location.rate_median=0.8028053243761422,height_median=0.04383561643840017,location.set.prob={1.0},height_range={0.04383561643825151,0.043835616438556935},location.rate=0.8073631393398963,height_95%_HPD={0.0438356164383189,0.04383561643847811},default.rate_median=8.92455972395866E-4,length_median=0.11870779023889999,location="South",location.prob=1.0,location.set={"South"},location.rate_range={0.42448391338960223,1.331227935658132},height=0.04383561643840043]:0.09958717488824,((417[&length_range={0.05584195104826,0.2564495716523},default.rate_95%_HPD={8.107212746362808E-4,9.728337194427039E-4},length_95%_HPD={0.07945400669531,0.2046853612157},default.rate_range={8.000261883460774E-4,9.999956221596782E-4},default.rate=8.93447556451968E-4,length=0.12967151103618307,location.rate_95%_HPD={0.5897047145561718,1.0247004167779792},location.rate_median=0.8028053243761422,height_median=0.019178082191729007,location.set.prob={1.0},height_range={0.019178082191552204,0.01917808219190087},location.rate=0.8073631393398963,height_95%_HPD={0.019178082191647294,0.01917808219181305},default.rate_median=8.92455972395866E-4,length_median=0.11895413568435001,location="RJ",location.prob=1.0,location.set={"RJ"},location.rate_range={0.42448391338960223,1.331227935658132},height=0.01917808219172902]:0.09317430998185,384[&length_range={3.124865279036E-7,0.1692390583998},default.rate_95%_HPD={8.107212746362808E-4,9.728337194427039E-4},length_95%_HPD={1.951900578279E-6,0.1119506626683},default.rate_range={8.000261883460774E-4,9.999956221596782E-4},default.rate=8.93447556451968E-4,length=0.040853186738695126,location.rate_95%_HPD={0.5897047145561718,1.0247004167779792},location.rate_median=0.8028053243761422,height_median=0.09863013698645762,location.set.prob={1.0},height_range={0.09863013698630502,0.09863013698659662},location.rate=0.8073631393398963,height_95%_HPD={0.09863013698639189,0.09863013698652501},default.rate_median=8.92455972395866E-4,length_median=0.032920280062795,location="RJ",location.prob=1.0,location.set={"RJ"},location.rate_range={0.42448391338960223,1.331227935658132},height=0.09863013698650931]:0.01372225518712)[&length_range={3.968419338932E-6,0.1684230665677},default.rate_95%_HPD={8.096796197767983E-4,9.716224692611844E-4},length_95%_HPD={3.968419338932E-6,0.1086165664288},default.rate_range={8.000261883460774E-4,9.999956221596782E-4},default.rate=8.931254481601994E-4,length=0.04416923315281175,posterior=0.47235185185185186,location.rate_95%_HPD={0.5926690757371371,1.0252853255318646},location.rate_median=0.8020170760510028,height_median=0.12570883925470755,location.set.prob={0.9999215901517231,3.9204924138471795E-5,3.9204924138471795E-5},height_range={0.09863044947298183,0.2566955228459316},location.rate=0.8069252898284544,height_95%_HPD={0.09863044947298183,0.18191420255294605},default.rate_median=8.922643786900068E-4,length_median=0.03662081693587,location="RJ",location.prob=0.9999215901517231,location.set={"RJ","South","Southeast"},location.rate_range={0.42448391338960223,1.331227935658132},height=0.1313682659354926]:0.02092221825391,402[&length_range={0.02998910283101,0.2239667621262},default.rate_95%_HPD={8.107212746362808E-4,9.728337194427039E-4},length_95%_HPD={0.06151048187755,0.1914319350749},default.rate_range={8.000261883460774E-4,9.999956221596782E-4},default.rate=8.93447556451968E-4,length=0.12431433915417514,location.rate_95%_HPD={0.5897047145561718,1.0247004167779792},location.rate_median=0.8028053243761422,height_median=0.0520547945207,location.set.prob={1.0},height_range={0.052054794520547565,0.0520547945208622},location.rate=0.8073631393398963,height_95%_HPD={0.05205479452061845,0.052054794520778214},default.rate_median=8.92455972395866E-4,length_median=0.11992574991925001,location="RJ",location.prob=1.0,location.set={"RJ"},location.rate_range={0.42448391338960223,1.331227935658132},height=0.0520547945206999]:0.08121981590679)[&length_range={4.530088232951E-6,0.1459715929214},default.rate_95%_HPD={8.114969921685453E-4,9.724563775470704E-4},length_95%_HPD={6.189677295182E-6,0.08823657268936},default.rate_range={8.000261883460774E-4,9.999956221596782E-4},default.rate=8.933232031654244E-4,length=0.031913959856796285,posterior=0.2942962962962963,location.rate_95%_HPD={0.5938769108403277,1.0226362650019722},location.rate_median=0.8023603947994575,height_median=0.15864442131414186,location.set.prob={0.9997483010319658,1.2584948401711554E-4,6.292474200855777E-5,6.292474200855777E-5},height_range={0.09896070120309697,0.25951759653759426},location.rate=0.8070385466982468,height_95%_HPD={0.11270269204304739,0.23090760943958896},default.rate_median=8.924511588790391E-4,length_median=0.02343301792431,location="RJ",location.prob=0.9997483010319658,location.set={"RJ","South","Southeast","Northeast"},location.rate_range={0.42448391338960223,1.3138309017180168},height=0.16620339220643332]:0.01014818089915)[&length_range={7.545679813931E-5,0.2096673376194},default.rate_95%_HPD={8.10731081592703E-4,9.72856313647979E-4},length_95%_HPD={0.003636240981355,0.1142811743141},default.rate_range={8.000261883460774E-4,9.999956221596782E-4},default.rate=8.934470361182109E-4,length=0.05376322045784025,posterior=0.9982407407407408,location.rate_95%_HPD={0.5898261314648321,1.0247004167779792},location.rate_median=0.8027409683410927,height_median=0.20221542600086911,location.set.prob={5.5653464428160654E-5,0.9961413597996476,0.002522957054076616,1.8551154809386883E-5,2.411650125220295E-4,0.0010203135145162787},height_range={0.10262898939782994,0.27892746666259105},location.rate=0.8073189353371002,height_95%_HPD={0.12847095829767713,0.24686688118198102},default.rate_median=8.924421570798863E-4,length_median=0.0470392549929,location="RJ",location.prob=0.9961413597996476,location.set={"CentreWest","RJ","South","North","Southeast","Northeast"},location.rate_range={0.42448391338960223,1.331227935658132},height=0.19575574220963282]:0.1008947730311,(((349[&length_range={2.928402297231E-4,0.1099644139065},default.rate_95%_HPD={8.107212746362808E-4,9.728337194427039E-4},length_95%_HPD={0.002795002972324,0.05878079171802},default.rate_range={8.000261883460774E-4,9.999956221596782E-4},default.rate=8.93447556451968E-4,length=0.026601981732843408,location.rate_95%_HPD={0.5897047145561718,1.0247004167779792},location.rate_median=0.8028053243761422,height_median=0.13698630136991596,location.set.prob={1.0},height_range={0.1369863013697845,0.13698630137003776},location.rate=0.8073631393398963,height_95%_HPD={0.13698630136985696,0.13698630136997408},default.rate_median=8.92455972395866E-4,length_median=0.023864052959555,location="RJ",location.prob=1.0,location.set={"RJ"},location.rate_range={0.42448391338960223,1.331227935658132},height=0.13698630136981385]:0.03068760948209,(351[&length_range={2.419067210435E-8,0.08156835716105},default.rate_95%_HPD={8.107212746362808E-4,9.728337194427039E-4},length_95%_HPD={2.419067210435E-8,0.02130604296337},default.rate_range={8.000261883460774E-4,9.999956221596782E-4},default.rate=8.93447556451968E-4,length=0.007077678673338293,location.rate_95%_HPD={0.5897047145561718,1.0247004167779792},location.rate_median=0.8028053243761422,height_median=0.13698630136991596,location.set.prob={1.0},height_range={0.1369863013697834,0.1369863013700327},location.rate=0.8073631393398963,height_95%_HPD={0.13698630136985745,0.13698630136997458},default.rate_median=8.92455972395866E-4,length_median=0.0049573751454395,location="RJ",location.prob=1.0,location.set={"RJ"},location.rate_range={0.42448391338960223,1.331227935658132},height=0.13698630136981396]:0.0176592831179,350[&length_range={2.419067210435E-8,0.07761086496577},default.rate_95%_HPD={8.107212746362808E-4,9.728337194427039E-4},length_95%_HPD={2.419067210435E-8,0.021299585894},default.rate_range={8.000261883460774E-4,9.999956221596782E-4},default.rate=8.93447556451968E-4,length=0.007075772381948801,location.rate_95%_HPD={0.5897047145561718,1.0247004167779792},location.rate_median=0.8028053243761422,height_median=0.13698630136991596,location.set.prob={1.0},height_range={0.1369863013697834,0.1369863013700327},location.rate=0.8073631393398963,height_95%_HPD={0.1369863013698575,0.13698630136997464},default.rate_median=8.92455972395866E-4,length_median=0.0049569774137505004,location="RJ",location.prob=1.0,location.set={"RJ"},location.rate_range={0.42448391338960223,1.331227935658132},height=0.13698630136981396]:0.0176592831179)[&length_range={2.177298929593E-5,0.1012140518689},default.rate_95%_HPD={8.10726946103705E-4,9.728082614387783E-4},length_95%_HPD={4.296016511588E-4,0.04745059510637},default.rate_range={8.000261883460774E-4,9.999956221596782E-4},default.rate=8.934432409896899E-4,length=0.019540554566939646,posterior=0.9995555555555555,location.rate_95%_HPD={0.5897423497394565,1.0247004167779792},location.rate_median=0.802798447962183,height_median=0.1419408246832927,location.set.prob={1.0},height_range={0.13698632556063695,0.20670544054092888},location.rate=0.8073639034056085,height_95%_HPD={0.13698632556063695,0.15825691645486173},default.rate_median=8.92455972395866E-4,length_median=0.016283411518299998,location="RJ",location.prob=1.0,location.set={"RJ"},location.rate_range={0.42448391338960223,1.331227935658132},height=0.14405532236945645]:0.01302832636419)[&length_range={2.468760376115E-4,0.1355631494404},default.rate_95%_HPD={8.107212746362808E-4,9.728337194427039E-4},length_95%_HPD={0.0112219794477,0.09119178202229},default.rate_range={8.000261883460774E-4,9.999956221596782E-4},default.rate=8.934435739113034E-4,length=0.0538738859010446,posterior=0.9995740740740741,location.rate_95%_HPD={0.5897047145561718,1.0247004167779792},location.rate_median=0.8028091508393616,height_median=0.16085126399901195,location.set.prob={1.0},height_range={0.13727914159961557,0.24695071527641593},location.rate=0.8073736983368724,height_95%_HPD={0.13979026757242857,0.19576709308794463},default.rate_median=8.924543278847628E-4,length_median=0.05495535565699,location="RJ",location.prob=1.0,location.set={"RJ"},location.rate_range={0.42448391338960223,1.331227935658132},height=0.16359067869137514]:0.05503823564719,(418[&length_range={0.06234776432219,0.280204758992},default.rate_95%_HPD={8.107212746362808E-4,9.728337194427039E-4},length_95%_HPD={0.149247462427,0.2451813668276},default.rate_range={8.000261883460774E-4,9.999956221596782E-4},default.rate=8.93447556451968E-4,length=0.20705819481341742,location.rate_95%_HPD={0.5897047145561718,1.0247004167779792},location.rate_median=0.8028053243761422,height_median=0.0027397260273574475,location.set.prob={1.0},height_range={0.0027397260272002955,0.0027397260275041635},location.rate=0.8073631393398963,height_95%_HPD={0.0027397260272744584,0.0027397260274391044},default.rate_median=8.92455972395866E-4,length_median=0.21330431024015,location="RJ",location.prob=1.0,location.set={"RJ"},location.rate_range={0.42448391338960223,1.331227935658132},height=0.0027397260273573838]:0.2187021752954,((386[&length_range={1.311574705343E-6,0.1448426528833},default.rate_95%_HPD={8.107212746362808E-4,9.728337194427039E-4},length_95%_HPD={1.311574705343E-6,0.05432068118856},default.rate_range={8.000261883460774E-4,9.999956221596782E-4},default.rate=8.93447556451968E-4,length=0.02487690065238289,location.rate_95%_HPD={0.5897047145561718,1.0247004167779792},location.rate_median=0.8028053243761422,height_median=0.09589041095887296,location.set.prob={1.0},height_range={0.09589041095873957,0.09589041095900969},location.rate=0.8073631393398963,height_95%_HPD={0.09589041095881146,0.09589041095893408},default.rate_median=8.92455972395866E-4,length_median=0.023850068033815,location="RJ",location.prob=1.0,location.set={"RJ"},location.rate_range={0.42448391338960223,1.331227935658132},height=0.09589041095887377]:0.01539406072062,399[&length_range={0.002073791719415,0.1843867745322},default.rate_95%_HPD={8.107212746362808E-4,9.728337194427039E-4},length_95%_HPD={0.03287802390345,0.08729303999177},default.rate_range={8.000261883460774E-4,9.999956221596782E-4},default.rate=8.93447556451968E-4,length=0.0577737885516289,location.rate_95%_HPD={0.5897047145561718,1.0247004167779792},location.rate_median=0.8028053243761422,height_median=0.06301369863012951,location.set.prob={1.0},height_range={0.06301369862999018,0.06301369863026796},location.rate=0.8073631393398963,height_95%_HPD={0.06301369863006878,0.06301369863019302},default.rate_median=8.92455972395866E-4,length_median=0.05672529134471,location="RJ",location.prob=1.0,location.set={"RJ"},location.rate_range={0.42448391338960223,1.331227935658132},height=0.06301369863012957]:0.04827077304936)[&length_range={2.70854156445E-6,0.1329722098175},default.rate_95%_HPD={8.120510122884551E-4,9.747700371380122E-4},length_95%_HPD={2.70854156445E-6,0.05798580814373},default.rate_range={8.000261883460774E-4,9.999859899412732E-4},default.rate=8.945307760584971E-4,length=0.027328300209279555,posterior=0.7851666666666667,location.rate_95%_HPD={0.5898261314648321,1.0247793042965432},location.rate_median=0.8032215237502193,height_median=0.11454511730838718,location.set.prob={1.0},height_range={0.09589172253356804,0.20279686087447157},location.rate=0.8079369649346343,height_95%_HPD={0.09589172253356804,0.13616670704524708},default.rate_median=8.937868526385588E-4,length_median=0.02632945349984,location="RJ",location.prob=1.0,location.set={"RJ"},location.rate_range={0.42448391338960223,1.3138309017180168},height=0.1149794096016589]:0.04161600962567,354[&length_range={1.002790874782E-7,0.1261199112408},default.rate_95%_HPD={8.107212746362808E-4,9.728337194427039E-4},length_95%_HPD={2.950627747134E-7,0.03739120148937},default.rate_range={8.000261883460774E-4,9.999956221596782E-4},default.rate=8.93447556451968E-4,length=0.012212526937276888,location.rate_95%_HPD={0.5897047145561718,1.0247004167779792},location.rate_median=0.8028053243761422,height_median=0.1287671232876163,location.set.prob={1.0},height_range={0.1287671232874812,0.1287671232877547},location.rate=0.8073631393398963,height_95%_HPD={0.12876712328755535,0.1287671232876771},default.rate_median=8.92455972395866E-4,length_median=0.0078178833539045,location="RJ",location.prob=1.0,location.set={"RJ"},location.rate_range={0.42448391338960223,1.331227935658132},height=0.1287671232876164]:0.02413335801754)[&length_range={1.736029873509E-4,0.151730684944},default.rate_95%_HPD={8.103934769319418E-4,9.724795883571613E-4},length_95%_HPD={0.0149546588686,0.1108884977284},default.rate_range={8.000261883460774E-4,9.999956221596782E-4},default.rate=8.934230990589628E-4,length=0.06829589794467467,posterior=0.9982777777777778,location.rate_95%_HPD={0.5897423497394565,1.0247004167779792},location.rate_median=0.8028146866803103,height_median=0.13948003576891077,location.set.prob={1.0},height_range={0.12876741835035516,0.24740047316231786},location.rate=0.8073879468357409,height_95%_HPD={0.12876741835035516,0.17027647950339408},default.rate_median=8.924263562778555E-4,length_median=0.0719770257076,location="RJ",location.prob=1.0,location.set={"RJ"},location.rate_range={0.42448391338960223,1.331227935658132},height=0.14353173370013889]:0.06854142001761)[&length_range={8.687696840537E-7,0.1261634345605},default.rate_95%_HPD={8.12072094555751E-4,9.753188050360935E-4},length_95%_HPD={2.583149313728E-6,0.07280307465071},default.rate_range={8.000764837166105E-4,9.99829565964158E-4},default.rate=8.946980969385751E-4,length=0.02750751431925795,posterior=0.36324074074074075,location.rate_95%_HPD={0.5875327778165181,1.0234844481096312},location.rate_median=0.802901611150473,height_median=0.19983480996836736,location.set.prob={1.0},height_range={0.12982498101080792,0.2791641649256386},location.rate=0.8074718329832582,height_95%_HPD={0.14577054213101798,0.23943101578009293},default.rate_median=8.938068107295194E-4,length_median=0.02066488871672,location="RJ",location.prob=1.0,location.set={"RJ"},location.rate_range={0.4413680964163052,1.3011129632913385},height=0.19605063963059766]:0.001270245176427)[&length_range={5.689786039542E-8,0.09350980427916},default.rate_95%_HPD={8.110489343575346E-4,9.752403615146526E-4},length_95%_HPD={5.689786039542E-8,0.03982781255954},default.rate_range={8.000764837166105E-4,9.999956221596782E-4},default.rate=8.953035994961814E-4,length=0.013312700795314514,posterior=0.35835185185185187,location.rate_95%_HPD={0.5923134421916494,1.026411817180381},location.rate_median=0.8046940821816652,height_median=0.21896697160240272,location.set.prob={1.0},height_range={0.1504772862021017,0.27749166229532585},location.rate=0.8091744936373021,height_95%_HPD={0.1812686873717439,0.24867691134581005},default.rate_median=8.946107658735876E-4,length_median=0.009267419823024,location="RJ",location.prob=1.0,location.set={"RJ"},location.rate_range={0.42448391338960223,1.3039883495570297},height=0.21810488509596251]:0.01205572230391,320[&length_range={7.393554130763E-4,0.09609146635235},default.rate_95%_HPD={8.107212746362808E-4,9.728337194427039E-4},length_95%_HPD={0.006940648506026,0.05594198264367},default.rate_range={8.000261883460774E-4,9.999956221596782E-4},default.rate=8.93447556451968E-4,length=0.03205495596183611,location.rate_95%_HPD={0.5897047145561718,1.0247004167779792},location.rate_median=0.8028053243761422,height_median=0.19452054794533072,location.set.prob={1.0},height_range={0.19452054794521298,0.1945205479454429},location.rate=0.8073631393398963,height_95%_HPD={0.1945205479452728,0.19452054794538814},default.rate_median=8.92455972395866E-4,length_median=0.030436434701275,location="RJ",location.prob=1.0,location.set={"RJ"},location.rate_range={0.42448391338960223,1.331227935658132},height=0.19452054794539245]:0.04024732085777)[&length_range={1.941502206465E-5,0.1271750701702},default.rate_95%_HPD={8.107357660604222E-4,9.72856313647979E-4},length_95%_HPD={7.199183330075E-4,0.03897705111081},default.rate_range={8.000261883460774E-4,9.999956221596782E-4},default.rate=8.934675846497203E-4,length=0.0177418580151209,posterior=0.9986111111111111,location.rate_95%_HPD={0.5896315855639844,1.0247004167779792},location.rate_median=0.8027623317743776,height_median=0.23283572694941634,location.set.prob={0.9999072786277237,1.8544274455261937E-5,7.417709782104775E-5},height_range={0.1965785304604511,0.31568219945370907},location.rate=0.8073395088926167,height_95%_HPD={0.21186915837584658,0.25839423949541007},default.rate_median=8.924821513762676E-4,length_median=0.01565468182529,location="RJ",location.prob=0.9999072786277237,location.set={"RJ","Southeast","Northeast"},location.rate_range={0.42448391338960223,1.331227935658132},height=0.2328022388310743]:0.009549695554658)[&length_range={2.257722778176E-7,0.1507567113253},default.rate_95%_HPD={8.125461123265571E-4,9.749536612543211E-4},length_95%_HPD={2.257722778176E-7,0.05503730581851},default.rate_range={8.000261883460774E-4,9.999956221596782E-4},default.rate=8.939078805968937E-4,length=0.01959809997847463,posterior=0.7902407407407407,location.rate_95%_HPD={0.5896472787603257,1.0252853255318646},location.rate_median=0.8017390423111511,height_median=0.24863613187730907,location.set.prob={0.9961333864504488,3.046422796616127E-4,7.030206453729525E-5,3.74944344198908E-4,0.0031167248611534224},height_range={0.20241208731509697,0.3498318655070364},location.rate=0.8059933447757017,height_95%_HPD={0.22277125684653337,0.2723336198393049},default.rate_median=8.929278431140439E-4,length_median=0.01501482191167,location="RJ",location.prob=0.9961333864504488,location.set={"RJ","South","North","Southeast","Northeast"},location.rate_range={0.42448391338960223,1.331227935658132},height=0.24850254793480675]:0.01034600538437)[&length_range={3.513379114473E-6,0.06574428676999},default.rate_95%_HPD={8.175152318689778E-4,9.728010922696368E-4},length_95%_HPD={3.513379114473E-6,0.0308172584789},default.rate_range={8.012205648833305E-4,9.97087637993746E-4},default.rate=8.966283330924896E-4,length=0.008933134277841138,posterior=0.013055555555555556,location.rate_95%_HPD={0.6036874506397415,1.0252853255318646},location.rate_median=0.7917378568846247,height_median=0.2577543685967864,location.set.prob={1.0},height_range={0.22706167931494947,0.343969922742293},location.rate=0.7985151484128401,height_95%_HPD={0.23621727235162351,0.2866023183644625},default.rate_median=8.957759787584229E-4,length_median=0.005569278913775,location="RJ",location.prob=1.0,location.set={"RJ"},location.rate_range={0.48370126291790905,1.207659733868397},height=0.2591349759515853]:0.007797534099813)[&length_range={8.039449950454E-4,0.05761159664259},default.rate_95%_HPD={8.557024087290118E-4,9.114880777888189E-4},length_95%_HPD={8.039449950454E-4,0.05761159664259},default.rate_range={8.557024087290118E-4,9.114880777888189E-4},default.rate=8.824861944196292E-4,length=0.011435517489783567,posterior=1.1111111111111112E-4,location.rate_95%_HPD={0.6849418597935136,0.9357599419389329},location.rate_median=0.8425533003207777,height_median=0.2577468054690071,location.set.prob={1.0},height_range={0.2554592987092783,0.26246110384190197},location.rate=0.8211429568535826,height_95%_HPD={0.2554592987092783,0.26246110384190197},default.rate_median=8.858218979742598E-4,length_median=0.002563407727632,location="RJ",location.prob=1.0,location.set={"RJ"},location.rate_range={0.6849418597935136,0.9357599419389329},height=0.2583051692712236]:0.05761159664259)[&default.rate=8.87778439597995E-4,length=0.01496171022992,posterior=1.8518518518518518E-5,location="Southeast",location.prob=1.0,location.set={"Southeast"},location.set.prob={1.0},height=0.320072700484492,location.rate=0.8124187585461015]:0.01496171022992,(291[&length_range={2.302676492182E-4,0.1202145360419},default.rate_95%_HPD={8.107212746362808E-4,9.728337194427039E-4},length_95%_HPD={0.002776934286151,0.06923208304022},default.rate_range={8.000261883460774E-4,9.999956221596782E-4},default.rate=8.93447556451968E-4,length=0.03474473154328465,location.rate_95%_HPD={0.5897047145561718,1.0247004167779792},location.rate_median=0.8028053243761422,height_median=0.2904109589042038,location.set.prob={1.0},height_range={0.29041095890409174,0.2904109589043157},location.rate=0.8073631393398963,height_95%_HPD={0.2904109589041479,0.2904109589042601},default.rate_median=8.92455972395866E-4,length_median=0.030603413469295,location="Northeast",location.prob=1.0,location.set={"Northeast"},location.rate_range={0.42448391338960223,1.331227935658132},height=0.29041095890393787]:0.04172357644857,((((280[&length_range={8.932365370418E-7,0.1288632485449},default.rate_95%_HPD={8.107212746362808E-4,9.728337194427039E-4},length_95%_HPD={1.10400157996E-6,0.03113492534393},default.rate_range={8.000261883460774E-4,9.999956221596782E-4},default.rate=8.93447556451968E-4,length=0.011353651492731156,location.rate_95%_HPD={0.5897047145561718,1.0247004167779792},location.rate_median=0.8028053243761422,height_median=0.22465753424671683,location.set.prob={1.0},height_range={0.224657534246577,0.22465753424684712},location.rate=0.8073631393398963,height_95%_HPD={0.22465753424665977,0.2246575342467747},default.rate_median=8.92455972395866E-4,length_median=0.009601740556257999,location="Northeast",location.prob=1.0,location.set={"Northeast"},location.rate_range={0.42448391338960223,1.331227935658132},height=0.22465753424686746]:0.008039196883359,285[&length_range={4.953865998886E-6,0.1437858262273},default.rate_95%_HPD={8.107212746362808E-4,9.728337194427039E-4},length_95%_HPD={0.009021209523065,0.05214500785416},default.rate_range={8.000261883460774E-4,9.999956221596782E-4},default.rate=8.93447556451968E-4,length=0.028496974280158804,location.rate_95%_HPD={0.5897047145561718,1.0247004167779792},location.rate_median=0.8028053243761422,height_median=0.20547945205476026,location.set.prob={1.0},height_range={0.205479452054626,0.20547945205488527},location.rate=0.8073631393398963,height_95%_HPD={0.20547945205470183,0.20547945205481744},default.rate_median=8.92455972395866E-4,length_median=0.027417592591585,location="Northeast",location.prob=1.0,location.set={"Northeast"},location.rate_range={0.42448391338960223,1.331227935658132},height=0.20547945205485532]:0.02721727907532)[&length_range={5.193715776897E-7,0.1573888856754},default.rate_95%_HPD={8.099803636149636E-4,9.72148144894477E-4},length_95%_HPD={5.193715776897E-7,0.06790883236585},default.rate_range={8.000684667621226E-4,9.999859899412732E-4},default.rate=8.932747440815837E-4,length=0.022935649573397398,posterior=0.592,location.rate_95%_HPD={0.5920779907518516,1.0263822234109772},location.rate_median=0.799395340885372,height_median=0.23282655809120517,location.set.prob={3.440940940940941E-4,0.9996559059059059},height_range={0.22465842748328063,0.2941213539702685},location.rate=0.8036091748009608,height_95%_HPD={0.22465842748328063,0.2536596014336019},default.rate_median=8.923403805343099E-4,length_median=0.018300036649034998,location="Northeast",location.prob=0.9996559059059059,location.set={"RJ","Northeast"},location.rate_range={0.4413922751715997,1.3039883495570297},height=0.234458315339265]:0.02761696358747,(((191[&length_range={0.01870864936746,0.2694968224087},default.rate_95%_HPD={8.107212746362808E-4,9.728337194427039E-4},length_95%_HPD={0.0562792358412,0.2000511089195},default.rate_range={8.000261883460774E-4,9.999956221596782E-4},default.rate=8.93447556451968E-4,length=0.12674631845011647,location.rate_95%_HPD={0.5897047145561718,1.0247004167779792},location.rate_median=0.8028053243761422,height_median=0.06027397260277201,location.set.prob={1.0},height_range={0.06027397260261197,0.060273972602925},location.rate=0.8073631393398963,height_95%_HPD={0.06027397260268791,0.06027397260285383},default.rate_median=8.92455972395866E-4,length_median=0.12863070603635,location="CentreWest",location.prob=1.0,location.set={"CentreWest"},location.rate_range={0.42448391338960223,1.331227935658132},height=0.06027397260277209]:0.08924109339123,197[&length_range={0.01870864936746,0.2655205180665},default.rate_95%_HPD={8.107212746362808E-4,9.728337194427039E-4},length_95%_HPD={0.05628773797127,0.2009500560699},default.rate_range={8.000261883460774E-4,9.999956221596782E-4},default.rate=8.93447556451968E-4,length=0.12702238921164383,location.rate_95%_HPD={0.5897047145561718,1.0247004167779792},location.rate_median=0.8028053243761422,height_median=0.060273972602772063,location.set.prob={1.0},height_range={0.06027397260259454,0.06027397260294348},location.rate=0.8073631393398963,height_95%_HPD={0.060273972602687964,0.06027397260285405},default.rate_median=8.92455972395866E-4,length_median=0.12863070603635,location="CentreWest",location.prob=1.0,location.set={"CentreWest"},location.rate_range={0.42448391338960223,1.331227935658132},height=0.0602739726027722]:0.08924109339123)[&length_range={7.49606196157E-6,0.2729454662795},default.rate_95%_HPD={8.120428770278873E-4,9.744387745327706E-4},length_95%_HPD={8.828446220216E-6,0.1226077522942},default.rate_range={8.000261883460774E-4,9.999956221596782E-4},default.rate=8.943940770774826E-4,length=0.06086682349247858,posterior=0.8423333333333334,location.rate_95%_HPD={0.5953782929849776,1.0311979157735562},location.rate_median=0.8030730679829956,height_median=0.17161278288633613,location.set.prob={0.9409708481730642,0.0012311480455524776,6.595435958316844E-5,0.02405135646132876,0.01061865189289012,0.023062041067581234},height_range={0.0789826219702594,0.3061052659632334},location.rate=0.8074534599177021,height_95%_HPD={0.11036916393746682,0.24881608614429507},default.rate_median=8.936533287417954E-4,length_median=0.059402090945315,location="CentreWest",location.prob=0.9409708481730642,location.set={"CentreWest","RJ","South","North","Southeast","Northeast"},location.rate_range={0.42448391338960223,1.3138309017180168},height=0.17745444028246216]:0.07136450674855,135[&length_range={0.001617921366564,0.1760577020217},default.rate_95%_HPD={8.107212746362808E-4,9.728337194427039E-4},length_95%_HPD={0.03436631824961,0.1063869672692},default.rate_range={8.000261883460774E-4,9.999956221596782E-4},default.rate=8.93447556451968E-4,length=0.07320362048305352,location.rate_95%_HPD={0.5897047145561718,1.0247004167779792},location.rate_median=0.8028053243761422,height_median=0.16712328767130202,location.set.prob={1.0},height_range={0.16712328767113704,0.16712328767143347},location.rate=0.8073631393398963,height_95%_HPD={0.16712328767123635,0.16712328767136658},default.rate_median=8.92455972395866E-4,length_median=0.07347104268993501,location="Northeast",location.prob=1.0,location.set={"Northeast"},location.rate_range={0.42448391338960223,1.331227935658132},height=0.16712328767134202]:0.05375628507125)[&length_range={0.002812204565087,0.2072493789025},default.rate_95%_HPD={8.104908932844135E-4,9.721493956948884E-4},length_95%_HPD={0.0171647056113,0.134029335066},default.rate_range={8.000261883460774E-4,9.999956221596782E-4},default.rate=8.92298276209427E-4,length=0.0741663674473704,posterior=0.8472222222222222,location.rate_95%_HPD={0.5953782929849776,1.0313056170502388},location.rate_median=0.8056585729089013,height_median=0.24067630080376404,location.set.prob={0.3692677595628415,0.004415300546448088,5.46448087431694E-4,0.15479781420765026,0.02817486338797814,0.4427978142076503},height_range={0.16874120903786055,0.34318098969295174},location.rate=0.8100561535707398,height_95%_HPD={0.19993632001659578,0.27447420694102237},default.rate_median=8.912033952067531E-4,length_median=0.07270066888252,location="Northeast",location.prob=0.4427978142076503,location.set={"CentreWest","RJ","South","North","Southeast","Northeast"},location.rate_range={0.4413680964163052,1.331227935658132},height=0.2408533598189284]:0.03704250345107,(127[&length_range={1.233279900093E-4,0.149300678519},default.rate_95%_HPD={8.107212746362808E-4,9.728337194427039E-4},length_95%_HPD={0.001266145103404,0.08051379281999},default.rate_range={8.000261883460774E-4,9.999956221596782E-4},default.rate=8.93447556451968E-4,length=0.028745283517117942,location.rate_95%_HPD={0.5897047145561718,1.0247004167779792},location.rate_median=0.8028053243761422,height_median=0.2465753424658033,location.set.prob={1.0},height_range={0.24657534246567292,0.2465753424659275},location.rate=0.8073631393398963,height_95%_HPD={0.24657534246574656,0.24657534246586105},default.rate_median=8.92455972395866E-4,length_median=0.01935600297968,location="Northeast",location.prob=1.0,location.set={"Northeast"},location.rate_range={0.42448391338960223,1.331227935658132},height=0.24657534246580332]:0.008115606865542,131[&length_range={0.0116267721584,0.2254844227202},default.rate_95%_HPD={8.107212746362808E-4,9.728337194427039E-4},length_95%_HPD={0.03934665845829,0.1694031839456},default.rate_range={8.000261883460774E-4,9.999956221596782E-4},default.rate=8.93447556451968E-4,length=0.09944527126311462,location.rate_95%_HPD={0.5897047145561718,1.0247004167779792},location.rate_median=0.8028053243761422,height_median=0.17534246575337414,location.set.prob={1.0},height_range={0.17534246575322876,0.17534246575351797},location.rate=0.8073631393398963,height_95%_HPD={0.17534246575330487,0.17534246575344314},default.rate_median=8.92455972395866E-4,length_median=0.08757397985677501,location="Northeast",location.prob=1.0,location.set={"Northeast"},location.rate_range={0.42448391338960223,1.331227935658132},height=0.1753424657533806]:0.07934848357797)[&length_range={1.715456954265E-7,0.106605702406},default.rate_95%_HPD={8.043234240426038E-4,9.646572479508416E-4},length_95%_HPD={1.715456954265E-7,0.05425784888909},default.rate_range={8.004884274859319E-4,9.991916287749516E-4},default.rate=8.922527281960864E-4,length=0.013750759063004147,posterior=0.02151851851851852,location.rate_95%_HPD={0.606065654103034,1.0219923762513756},location.rate_median=0.8067824132097596,height_median=0.2604884661777993,location.set.prob={8.605851979345956E-4,0.9991394148020654},height_range={0.24696397345644566,0.352769095136346},location.rate=0.8103422248473907,height_95%_HPD={0.2484708909837492,0.3132870230953779},default.rate_median=8.909718512117549E-4,length_median=0.007366874321692,location="Northeast",location.prob=0.9991394148020654,location.set={"South","Northeast"},location.rate_range={0.5350963321519381,1.2613943103108587},height=0.26605427333036163]:0.003231126862274)[&length_range={4.784070379592E-4,0.03799704790631},default.rate_95%_HPD={8.265108729973975E-4,9.703838396943228E-4},length_95%_HPD={4.784070379592E-4,0.03799704790631},default.rate_range={8.265108729973975E-4,9.703838396943228E-4},default.rate=8.966379197895523E-4,length=0.0075288179945382444,posterior=1.6666666666666666E-4,location.rate_95%_HPD={0.6832990461258056,0.9365535909400723},location.rate_median=0.8124187585461015,height_median=0.2653790260612388,location.set.prob={1.0},height_range={0.257922076193583,0.2941213815255979},location.rate=0.8050703391776083,height_95%_HPD={0.257922076193583,0.2941213815255979},default.rate_median=8.87778439597995E-4,length_median=0.004864168655553,location="Northeast",location.prob=1.0,location.set={"Northeast"},location.rate_range={0.6832990461258056,0.9365535909400723},height=0.26700194261275223]:0.002391618523922)[&default.rate=8.87778439597995E-4,length=0.02282977050524,posterior=1.8518518518518518E-5,location="Northeast",location.prob=1.0,location.set={"Northeast"},location.set.prob={1.0},height=0.260313694717505,location.rate=0.8124187585461015]:0.02282977050524,(155[&length_range={0.006305462732486,0.1955104561265},default.rate_95%_HPD={8.107212746362808E-4,9.728337194427039E-4},length_95%_HPD={0.0175295643547,0.1376232294525},default.rate_range={8.000261883460774E-4,9.999956221596782E-4},default.rate=8.93447556451968E-4,length=0.0654314584859783,location.rate_95%_HPD={0.5897047145561718,1.0247004167779792},location.rate_median=0.8028053243761422,height_median=0.2164383561644173,location.set.prob={1.0},height_range={0.21643835616426904,0.21643835616456852},location.rate=0.8073631393398963,height_95%_HPD={0.2164383561643529,0.21643835616448107},default.rate_median=8.92455972395866E-4,length_median=0.050506742614200004,location="Northeast",location.prob=1.0,location.set={"Northeast"},location.rate_range={0.42448391338960223,1.331227935658132},height=0.21643835616455112]:0.06540253769591,(514[&length_range={0.001020242666532,0.1983997652554},default.rate_95%_HPD={8.107212746362808E-4,9.728337194427039E-4},length_95%_HPD={0.01568777787018,0.09255277242759},default.rate_range={8.000261883460774E-4,9.999956221596782E-4},default.rate=8.93447556451968E-4,length=0.05458275155705269,location.rate_95%_HPD={0.5897047145561718,1.0247004167779792},location.rate_median=0.8028053243761422,height_median=0.19452054794533094,location.set.prob={1.0},height_range={0.19452054794520066,0.19452054794545426},location.rate=0.8073631393398963,height_95%_HPD={0.1945205479452718,0.19452054794538864},default.rate_median=8.92455972395866E-4,length_median=0.05404141905366,location="Northeast",location.prob=1.0,location.set={"Northeast"},location.rate_range={0.42448391338960223,1.331227935658132},height=0.1945205479453924]:0.06044492222399,(126[&length_range={6.315625578068E-9,0.1438044352625},default.rate_95%_HPD={8.107212746362808E-4,9.728337194427039E-4},length_95%_HPD={6.315625578068E-9,0.04162624058332},default.rate_range={8.000261883460774E-4,9.999956221596782E-4},default.rate=8.93447556451968E-4,length=0.01632231529399784,location.rate_95%_HPD={0.5897047145561718,1.0247004167779792},location.rate_median=0.8028053243761422,height_median=0.24109589041108873,location.set.prob={1.0},height_range={0.2410958904109467,0.2410958904112063},location.rate=0.8073631393398963,height_95%_HPD={0.24109589041102994,0.24109589041114426},default.rate_median=8.92455972395866E-4,length_median=0.013867583405265,location="Northeast",location.prob=1.0,location.set={"Northeast"},location.rate_range={0.42448391338960223,1.331227935658132},height=0.2410958904110885]:0.003435431456179,99[&length_range={2.739554058159E-5,0.1754915858395},default.rate_95%_HPD={8.107212746362808E-4,9.728337194427039E-4},length_95%_HPD={0.003404305806325,0.09476539327492},default.rate_range={8.000261883460774E-4,9.999956221596782E-4},default.rate=8.93447556451968E-4,length=0.03735233059691323,location.rate_95%_HPD={0.5897047145561718,1.0247004167779792},location.rate_median=0.8028053243761422,height_median=0.2191780821917747,location.set.prob={1.0},height_range={0.21917808219163668,0.21917808219189694},location.rate=0.8073631393398963,height_95%_HPD={0.21917808219171592,0.21917808219183232},default.rate_median=8.92455972395866E-4,length_median=0.035195972456554994,location="Northeast",location.prob=1.0,location.set={"Northeast"},location.rate_range={0.42448391338960223,1.331227935658132},height=0.21917808219191426]:0.02535323967549)[&length_range={1.032707934279E-5,0.09709844201756},default.rate_95%_HPD={8.105455683738168E-4,9.700519413797108E-4},length_95%_HPD={1.032707934279E-5,0.04449291302383},default.rate_range={8.000334988688567E-4,9.987320694287802E-4},default.rate=8.905733664607815E-4,length=0.013062889908502556,posterior=0.0512962962962963,location.rate_95%_HPD={0.6009595698833305,1.0368271743370572},location.rate_median=0.8029353409092074,height_median=0.25089699849078184,location.set.prob={3.6101083032490973E-4,0.9996389891696751},height_range={0.24110055512087644,0.34120503208095615},location.rate=0.8057457394966195,height_95%_HPD={0.24110055512087644,0.2658029921495679},default.rate_median=8.901355299337864E-4,length_median=0.0088987252122285,location="Northeast",location.prob=0.9996389891696751,location.set={"Southeast","Northeast"},location.rate_range={0.5003937866695463,1.2465443369488853},height=0.25168599369445904]:0.01043414830205)[&length_range={3.651887063055E-6,0.08537953116453},default.rate_95%_HPD={8.158177114926715E-4,9.76014686647358E-4},length_95%_HPD={3.651887063055E-6,0.04522188268437},default.rate_range={8.046020696366645E-4,9.969874577979512E-4},default.rate=8.891914698614952E-4,length=0.013534373019683212,posterior=0.008074074074074074,location.rate_95%_HPD={0.5892438525327807,0.9928089016081785},location.rate_median=0.7933768780514618,height_median=0.25472491847369283,location.set.prob={1.0},height_range={0.2411177051384437,0.31469693452871983},location.rate=0.7983489256568755,height_95%_HPD={0.2412599639994198,0.2687406808599813},default.rate_median=8.866196147991666E-4,length_median=0.0086246962045065,location="Northeast",location.prob=1.0,location.set={"Northeast"},location.rate_range={0.5643771050795418,1.2465443369488853},height=0.2549335923015597]:0.02687542369101)[&length_range={5.49071010769E-4,0.06851742645667},default.rate_95%_HPD={8.079629082226062E-4,9.607766833503958E-4},length_95%_HPD={5.49071010769E-4,0.06608054990632},default.rate_range={8.026122197753057E-4,9.607766833503958E-4},default.rate=8.938905109938217E-4,length=0.017406668974892632,posterior=5.37037037037037E-4,location.rate_95%_HPD={0.6009595698833305,0.9843409719625186},location.rate_median=0.7914984903177846,height_median=0.2612698812281373,location.set.prob={1.0},height_range={0.24358192543904028,0.31317701525587494},location.rate=0.7851274918161258,height_95%_HPD={0.24358192543904028,0.281840893860288},default.rate_median=8.896362584091344E-4,length_median=0.006964166496069,location="Northeast",location.prob=1.0,location.set={"Northeast"},location.rate_range={0.6009595698833305,1.0634330390301017},height=0.2628329909285864]:0.001302571362457)[&default.rate=8.87778439597995E-4,length=0.03299727459942,posterior=1.8518518518518518E-5,location="Northeast",location.prob=1.0,location.set={"Northeast"},location.set.prob={1.0},height=0.28314346522274497,location.rate=0.8124187585461015]:0.03299727459942,((287[&length_range={0.002304381434313,0.2015807567044},default.rate_95%_HPD={8.107212746362808E-4,9.728337194427039E-4},length_95%_HPD={0.01424945516269,0.1155703541492},default.rate_range={8.000261883460774E-4,9.999956221596782E-4},default.rate=8.93447556451968E-4,length=0.054029043632725,location.rate_95%_HPD={0.5897047145561718,1.0247004167779792},location.rate_median=0.8028053243761422,height_median=0.208219178082345,location.set.prob={1.0},height_range={0.20821917808219875,0.2082191780824666},location.rate=0.8073631393398963,height_95%_HPD={0.2082191780822835,0.2082191780824044},default.rate_median=8.92455972395866E-4,length_median=0.04836399523114,location="Northeast",location.prob=1.0,location.set={"Northeast"},location.rate_range={0.42448391338960223,1.331227935658132},height=0.20821917808246734]:0.04716669070168,132[&length_range={0.004332188048716,0.2191158039006},default.rate_95%_HPD={8.107212746362808E-4,9.728337194427039E-4},length_95%_HPD={0.03458674459201,0.1138179732498},default.rate_range={8.000261883460774E-4,9.999956221596782E-4},default.rate=8.93447556451968E-4,length=0.07547862430213867,location.rate_95%_HPD={0.5897047145561718,1.0247004167779792},location.rate_median=0.8028053243761422,height_median=0.17260273972601697,location.set.prob={1.0},height_range={0.17260273972588874,0.17260273972614804},location.rate=0.8073631393398963,height_95%_HPD={0.17260273972595586,0.17260273972607543},default.rate_median=8.92455972395866E-4,length_median=0.074674257421455,location="Northeast",location.prob=1.0,location.set={"Northeast"},location.rate_range={0.42448391338960223,1.331227935658132},height=0.17260273972603404]:0.082783129058)[&length_range={1.076035625813E-5,0.1101003858466},default.rate_95%_HPD={8.076905665307746E-4,9.716587822225085E-4},length_95%_HPD={1.076035625813E-5,0.05074332075723},default.rate_range={8.006247014304471E-4,9.992107914841676E-4},default.rate=8.939164121831607E-4,length=0.015941879898492627,posterior=0.023814814814814816,location.rate_95%_HPD={0.5939904341203746,1.0244232837974645},location.rate_median=0.8060095634900024,height_median=0.2433414240174045,location.set.prob={1.0},height_range={0.21241734037899362,0.3202762975263562},location.rate=0.8100129352114157,height_95%_HPD={0.21798372670778499,0.2705723422842695},default.rate_median=8.936944542449403E-4,length_median=0.01100933505316,location="Northeast",location.prob=1.0,location.set={"Northeast"},location.rate_range={0.473303510504326,1.3039883495570297},height=0.2449516170944123]:0.010737124473,273[&length_range={0.00400651905976,0.173247955871},default.rate_95%_HPD={8.107212746362808E-4,9.728337194427039E-4},length_95%_HPD={0.01863103344583,0.1346645665743},default.rate_range={8.000261883460774E-4,9.999956221596782E-4},default.rate=8.93447556451968E-4,length=0.0799485055883219,location.rate_95%_HPD={0.5897047145561718,1.0247004167779792},location.rate_median=0.8028053243761422,height_median=0.23835616438373103,location.set.prob={1.0},height_range={0.2383561643835992,0.23835616438388052},location.rate=0.8073631393398963,height_95%_HPD={0.23835616438366586,0.2383561643837949},default.rate_median=8.92455972395866E-4,length_median=0.080621751066075,location="Northeast",location.prob=1.0,location.set={"Northeast"},location.rate_range={0.42448391338960223,1.331227935658132},height=0.2383561643837311]:0.02776682887329)[&length_range={0.001930674672978,0.05001774656518},default.rate_95%_HPD={8.07700974749045E-4,9.314203664931064E-4},length_95%_HPD={0.001930674672978,0.04828956036915},default.rate_range={8.07700974749045E-4,9.600869858797621E-4},default.rate=8.854067952899008E-4,length=0.0145558687429055,posterior=2.962962962962963E-4,location.rate_95%_HPD={0.7135938489688584,1.0232903641980757},location.rate_median=0.8078207026170177,height_median=0.2694813292059214,location.set.prob={1.0},height_range={0.25515373265000246,0.3228525416336401},location.rate=0.8376467467322809,height_95%_HPD={0.25515373265000246,0.31519253889208654},default.rate_median=8.916571680455549E-4,length_median=0.0055075266310265,location="Northeast",location.prob=1.0,location.set={"Northeast"},location.rate_range={0.6554127324464901,1.0232903641980757},height=0.28153778493376763]:0.05001774656518)[&default.rate=8.87778439597995E-4,length=0.01599379553057,posterior=1.8518518518518518E-5,location="Northeast",location.prob=1.0,location.set={"Northeast"},location.set.prob={1.0},height=0.31614073982216495,location.rate=0.8124187585461015]:0.01599379553057)[&default.rate=8.87778439597995E-4,length=0.002899875361677,posterior=1.8518518518518518E-5,location="Northeast",location.prob=1.0,location.set={"Northeast"},location.set.prob={1.0},height=0.33213453535273496,location.rate=0.8124187585461015]:0.002899875361677)[&default.rate=8.87778439597995E-4,length=0.005067245181363,posterior=1.8518518518518518E-5,location="Northeast",location.prob=1.0,location.set={"Northeast"},location.set.prob={1.0},height=0.335034410714412,location.rate=0.8124187585461015]:0.005067245181363)[&default.rate=8.87778439597995E-4,length=0.03609484102706,posterior=1.8518518518518518E-5,location="Northeast",location.prob=1.0,location.set={"Northeast"},location.set.prob={1.0},height=0.340101655895775,location.rate=0.8124187585461015]:0.03609484102706,(((((((571[&length_range={1.089383915298E-7,0.1330016282849},default.rate_95%_HPD={8.107212746362808E-4,9.728337194427039E-4},length_95%_HPD={1.089383915298E-7,0.09190722961283},default.rate_range={8.000261883460774E-4,9.999956221596782E-4},default.rate=8.93447556451968E-4,length=0.035957448534302265,location.rate_95%_HPD={0.5897047145561718,1.0247004167779792},location.rate_median=0.8028053243761422,height_median=0.1260273972602592,location.set.prob={1.0},height_range={0.1260273972601184,0.12602739726039047},location.rate=0.8073631393398963,height_95%_HPD={0.12602739726019696,0.12602739726032114},default.rate_median=8.92455972395866E-4,length_median=0.029215870771885,location="Southeast",location.prob=1.0,location.set={"Southeast"},location.rate_range={0.42448391338960223,1.331227935658132},height=0.12602739726025905]:0.08959955772712,620[&length_range={0.07945216373289,0.2187610094899},default.rate_95%_HPD={8.107212746362808E-4,9.728337194427039E-4},length_95%_HPD={0.07945216373289,0.1713617355382},default.rate_range={8.000261883460774E-4,9.999956221596782E-4},default.rate=8.93447556451968E-4,length=0.11541360466610973,location.rate_95%_HPD={0.5897047145561718,1.0247004167779792},location.rate_median=0.8028053243761422,height_median=0.046575342465758174,location.set.prob={1.0},height_range={0.0465753424656018,0.04657534246590472},location.rate=0.8073631393398963,height_95%_HPD={0.04657534246567685,0.04657534246583539},default.rate_median=8.92455972395866E-4,length_median=0.10866955824335,location="Southeast",location.prob=1.0,location.set={"Southeast"},location.rate_range={0.42448391338960223,1.331227935658132},height=0.04657534246575835]:0.1690516125216)[&length_range={1.886672795701E-4,0.1747630176222},default.rate_95%_HPD={8.10731081592703E-4,9.72856313647979E-4},length_95%_HPD={0.008368263578315,0.1121312385076},default.rate_range={8.000261883460774E-4,9.999956221596782E-4},default.rate=8.934483558615535E-4,length=0.0665159540582135,posterior=0.9990185185185185,location.rate_95%_HPD={0.5896472787603257,1.0247004167779792},location.rate_median=0.8028146785419245,height_median=0.15521334673798876,location.set.prob={1.8536711958032883E-5,0.9999814632880419},height_range={0.12602750619864356,0.2590290255451543},location.rate=0.8073686767506763,height_95%_HPD={0.12602750619864356,0.2178298103699915},default.rate_median=8.924543278847628E-4,length_median=0.06948879898565,location="Southeast",location.prob=0.9999814632880419,location.set={"RJ","Southeast"},location.rate_range={0.42448391338960223,1.331227935658132},height=0.16193022675879062]:0.03861721486758,542[&length_range={0.01618597555706,0.1585589350134},default.rate_95%_HPD={8.107212746362808E-4,9.728337194427039E-4},length_95%_HPD={0.04588905671223,0.1009094970321},default.rate_range={8.000261883460774E-4,9.999956221596782E-4},default.rate=8.93447556451968E-4,length=0.07148845781100785,location.rate_95%_HPD={0.5897047145561718,1.0247004167779792},location.rate_median=0.8028053243761422,height_median=0.15890410958900253,location.set.prob={1.0},height_range={0.1589041095888818,0.15890410958913564},location.rate=0.8073631393398963,height_95%_HPD={0.15890410958894452,0.15890410958906115},default.rate_median=8.92455972395866E-4,length_median=0.071342501875495,location="Southeast",location.prob=1.0,location.set={"Southeast"},location.rate_range={0.42448391338960223,1.331227935658132},height=0.158904109588982]:0.09534006026596)[&length_range={1.128619638954E-5,0.08982353047328},default.rate_95%_HPD={8.099511754139666E-4,9.723454327393758E-4},length_95%_HPD={1.242335414035E-4,0.03878653106987},default.rate_range={8.000261883460774E-4,9.999859899412732E-4},default.rate=8.936187280071729E-4,length=0.01729678290528952,posterior=0.8745740740740741,location.rate_95%_HPD={0.5896315855639844,1.0260118251661903},location.rate_median=0.8030842006121789,height_median=0.2297664079166332,location.set.prob={1.0},height_range={0.17509008514609692,0.313445491037779},location.rate=0.8078258419742858,height_95%_HPD={0.20482177365942073,0.25976998483981106},default.rate_median=8.926008672555303E-4,length_median=0.01520875768072,location="Southeast",location.prob=1.0,location.set={"Southeast"},location.rate_range={0.42448391338960223,1.331227935658132},height=0.2299772299597772]:0.02641647588129,(((544[&length_range={7.862741424752E-4,0.1832801301168},default.rate_95%_HPD={8.107212746362808E-4,9.728337194427039E-4},length_95%_HPD={0.0215960579136,0.1234145936863},default.rate_range={8.000261883460774E-4,9.999956221596782E-4},default.rate=8.93447556451968E-4,length=0.08192880903311012,location.rate_95%_HPD={0.5897047145561718,1.0247004167779792},location.rate_median=0.8028053243761422,height_median=0.13972602739727355,location.set.prob={1.0},height_range={0.13972602739711382,0.1397260273974268},location.rate=0.8073631393398963,height_95%_HPD={0.1397260273972078,0.1397260273973422},default.rate_median=8.92455972395866E-4,length_median=0.085676026373075,location="Southeast",location.prob=1.0,location.set={"Southeast"},location.rate_range={0.42448391338960223,1.331227935658132},height=0.13972602739716944]:0.08615890780653,581[&length_range={0.003242065211499,0.2342318953507},default.rate_95%_HPD={8.107212746362808E-4,9.728337194427039E-4},length_95%_HPD={0.03483457173444,0.1771610636285},default.rate_range={8.000261883460774E-4,9.999956221596782E-4},default.rate=8.93447556451968E-4,length=0.11119042416073766,location.rate_95%_HPD={0.5897047145561718,1.0247004167779792},location.rate_median=0.8028053243761422,height_median=0.08219178082208597,location.set.prob={1.0},height_range={0.08219178082194539,0.08219178082224304},location.rate=0.8073631393398963,height_95%_HPD={0.08219178082200773,0.08219178082216333},default.rate_median=8.92455972395866E-4,length_median=0.12200756433235,location="Southeast",location.prob=1.0,location.set={"Southeast"},location.rate_range={0.42448391338960223,1.331227935658132},height=0.08219178082208616]:0.1436931543817)[&length_range={8.54110637824E-6,0.1158213106245},default.rate_95%_HPD={8.10731081592703E-4,9.701346212175002E-4},length_95%_HPD={8.54110637824E-6,0.06628901945994},default.rate_range={8.000261883460774E-4,9.994964637661452E-4},default.rate=8.916021384281972E-4,length=0.02355167604385099,posterior=0.14762962962962964,location.rate_95%_HPD={0.5924268776232964,1.0207788558613484},location.rate_median=0.8000036458916864,height_median=0.21443380417632746,location.set.prob={1.0},height_range={0.14259614095310863,0.2762342964082968},location.rate=0.8051787800071736,height_95%_HPD={0.15805352351975027,0.25563641165945067},default.rate_median=8.902607018806887E-4,length_median=0.01759710112161,location="Southeast",location.prob=1.0,location.set={"Southeast"},location.rate_range={0.44788586148613785,1.2465443369488853},height=0.20776498103743504]:0.02097639873278,617[&length_range={0.04159822959518,0.2473614517129},default.rate_95%_HPD={8.107212746362808E-4,9.728337194427039E-4},length_95%_HPD={0.07319073611812,0.215440945682},default.rate_range={8.000261883460774E-4,9.999956221596782E-4},default.rate=8.93447556451968E-4,length=0.14839171367177112,location.rate_95%_HPD={0.5897047145561718,1.0247004167779792},location.rate_median=0.8028053243761422,height_median=0.04383561643840067,location.set.prob={1.0},height_range={0.04383561643824402,0.04383561643855555},location.rate=0.8073631393398963,height_95%_HPD={0.04383561643831796,0.04383561643848066},default.rate_median=8.92455972395866E-4,length_median=0.15809725816554998,location="Southeast",location.prob=1.0,location.set={"Southeast"},location.rate_range={0.42448391338960223,1.331227935658132},height=0.043835616438400477]:0.2030257174982)[&length_range={4.691235978849E-7,0.1255479920616},default.rate_95%_HPD={8.118637944659258E-4,9.761916169333855E-4},length_95%_HPD={4.691235978849E-7,0.07900590860212},default.rate_range={8.000334988688567E-4,9.999956221596782E-4},default.rate=8.950967745639404E-4,length=0.029161153486552127,posterior=0.31562962962962965,location.rate_95%_HPD={0.588757827441962,1.0291103732917046},location.rate_median=0.8034079380291372,height_median=0.2182476015719778,location.set.prob={1.0},height_range={0.140702304960236,0.274105010271315},location.rate=0.8090486408643294,height_95%_HPD={0.16141555910866895,0.25731292980444914},default.rate_median=8.942913456071711E-4,length_median=0.023009420984864998,location="Southeast",location.prob=1.0,location.set={"Southeast"},location.rate_range={0.4413922751715997,1.331227935658132},height=0.21346675114310804]:0.02606701820691,((572[&length_range={0.020886947861,0.2122071134431},default.rate_95%_HPD={8.107212746362808E-4,9.728337194427039E-4},length_95%_HPD={0.06534464391154,0.1558352639043},default.rate_range={8.000261883460774E-4,9.999956221596782E-4},default.rate=8.93447556451968E-4,length=0.11327079965026525,location.rate_95%_HPD={0.5897047145561718,1.0247004167779792},location.rate_median=0.8028053243761422,height_median=0.10136986301381518,location.set.prob={1.0},height_range={0.10136986301366191,0.10136986301396489},location.rate=0.8073631393398963,height_95%_HPD={0.10136986301373685,0.10136986301389517},default.rate_median=8.92455972395866E-4,length_median=0.11607662944985,location="Southeast",location.prob=1.0,location.set={"Southeast"},location.rate_range={0.42448391338960223,1.331227935658132},height=0.10136986301387174]:0.1271323437537,(584[&length_range={2.852671509733E-5,0.1876112151396},default.rate_95%_HPD={8.107212746362808E-4,9.728337194427039E-4},length_95%_HPD={0.01507819506087,0.1217755839238},default.rate_range={8.000261883460774E-4,9.999956221596782E-4},default.rate=8.93447556451968E-4,length=0.06149619227212206,location.rate_95%_HPD={0.5897047145561718,1.0247004167779792},location.rate_median=0.8028053243761422,height_median=0.08219178082208611,location.set.prob={1.0},height_range={0.08219178082194295,0.08219178082223749},location.rate=0.8073631393398963,height_95%_HPD={0.08219178082201894,0.08219178082215278},default.rate_median=8.92455972395866E-4,length_median=0.05680767531627,location="Southeast",location.prob=1.0,location.set={"Southeast"},location.rate_range={0.42448391338960223,1.331227935658132},height=0.08219178082208609]:0.03242535034404,599[&length_range={0.02194633493441,0.2125869310602},default.rate_95%_HPD={8.107212746362808E-4,9.728337194427039E-4},length_95%_HPD={0.03699600328019,0.1437463740494},default.rate_range={8.000261883460774E-4,9.999956221596782E-4},default.rate=8.93447556451968E-4,length=0.08341856579692226,location.rate_95%_HPD={0.5897047145561718,1.0247004167779792},location.rate_median=0.8028053243761422,height_median=0.060273972602772175,location.set.prob={1.0},height_range={0.06027397260263195,0.06027397260293177},location.rate=0.8073631393398963,height_95%_HPD={0.0602739726027024,0.06027397260284517},default.rate_median=8.92455972395866E-4,length_median=0.07872548353559,location="Southeast",location.prob=1.0,location.set={"Southeast"},location.rate_range={0.42448391338960223,1.331227935658132},height=0.060273972602772244]:0.05434315856335)[&length_range={1.19238578436E-4,0.1775305649625},default.rate_95%_HPD={8.107357660604222E-4,9.72856313647979E-4},length_95%_HPD={0.01045715799173,0.1217141865201},default.rate_range={8.000261883460774E-4,9.999956221596782E-4},default.rate=8.934526015909006E-4,length=0.06981393793140675,posterior=0.9988333333333334,location.rate_95%_HPD={0.5897423497394565,1.0247004167779792},location.rate_median=0.8028014979129229,height_median=0.13895662798225983,location.set.prob={1.854014869199251E-5,1.854014869199251E-5,1.854014869199251E-5,0.999925839405232,1.854014869199251E-5},height_range={0.08222030753724008,0.2543886849201944},location.rate=0.8073601543383963,height_95%_HPD={0.09739110783843258,0.20376168898640043},default.rate_median=8.924699691856455E-4,length_median=0.0707413480015,location="Southeast",location.prob=0.999925839405232,location.set={"CentreWest","South","RJ","Southeast","Northeast"},location.rate_range={0.42448391338960223,1.331227935658132},height=0.14360784651442465]:0.1138850756014)[&length_range={4.75450694345E-5,0.1247055013023},default.rate_95%_HPD={8.110198775504826E-4,9.729453224648137E-4},length_95%_HPD={4.510487253409E-4,0.06121330195908},default.rate_range={8.000261883460774E-4,9.999956221596782E-4},default.rate=8.93304494492945E-4,length=0.026913707469017396,posterior=0.9480185185185185,location.rate_95%_HPD={0.5938565783558729,1.029076351764166},location.rate_median=0.8027011809105059,height_median=0.21676638192131098,location.set.prob={1.9533920653214307E-5,0.9999804660793468},height_range={0.12225681087478452,0.285855788599111},location.rate=0.8071466845199308,height_95%_HPD={0.16693175995428866,0.2556872409841814},default.rate_median=8.923125503664768E-4,length_median=0.02337757233898,location="Southeast",location.prob=0.9999804660793468,location.set={"South","Southeast"},location.rate_range={0.42448391338960223,1.331227935658132},height=0.21335711752703596]:0.033664262024,((((382[&length_range={0.03669475217326,0.1812015889657},default.rate_95%_HPD={8.107212746362808E-4,9.728337194427039E-4},length_95%_HPD={0.04581072716542,0.1341649710865},default.rate_range={8.000261883460774E-4,9.999956221596782E-4},default.rate=8.93447556451968E-4,length=0.0857352452673699,location.rate_95%_HPD={0.5897047145561718,1.0247004167779792},location.rate_median=0.8028053243761422,height_median=0.09863013698645778,location.set.prob={1.0},height_range={0.09863013698630119,0.09863013698660789},location.rate=0.8073631393398963,height_95%_HPD={0.09863013698638862,0.09863013698652506},default.rate_median=8.92455972395866E-4,length_median=0.079476217169925,location="RJ",location.prob=1.0,location.set={"RJ"},location.rate_range={0.42448391338960223,1.331227935658132},height=0.09863013698651009]:0.09038225014678,561[&length_range={1.079120686627E-4,0.143655467035},default.rate_95%_HPD={8.107212746362808E-4,9.728337194427039E-4},length_95%_HPD={0.002111056033204,0.08923467856382},default.rate_range={8.000261883460774E-4,9.999956221596782E-4},default.rate=8.93447556451968E-4,length=0.04167692879513365,location.rate_95%_HPD={0.5897047145561718,1.0247004167779792},location.rate_median=0.8028053243761422,height_median=0.14246575342463086,location.set.prob={1.0},height_range={0.14246575342450146,0.14246575342476758},location.rate=0.8073631393398963,height_95%_HPD={0.14246575342457268,0.14246575342469048},default.rate_median=8.92455972395866E-4,length_median=0.035544382644940004,location="Southeast",location.prob=1.0,location.set={"Southeast"},location.rate_range={0.42448391338960223,1.331227935658132},height=0.14246575342452447]:0.04654663370861)[&length_range={3.782812279474E-6,0.1989627157431},default.rate_95%_HPD={8.110198775504826E-4,9.729453224648137E-4},length_95%_HPD={2.230229157643E-5,0.06673072311151},default.rate_range={8.000261883460774E-4,9.999859899412732E-4},default.rate=8.934274236186456E-4,length=0.028913403746701823,posterior=0.8623518518518518,location.rate_95%_HPD={0.5896472787603257,1.0247004167779792},location.rate_median=0.8031253981416071,height_median=0.17358748845804078,location.set.prob={2.1474434685506904E-5,0.008718620482315803,2.1474434685506904E-5,0.9911310584748857,1.0737217342753451E-4},height_range={0.1425736654932434,0.27983172595226025},location.rate=0.8077512424315533,height_95%_HPD={0.14482337555743108,0.222684731781986},default.rate_median=8.923694976549678E-4,length_median=0.02481188685936,location="Southeast",location.prob=0.9911310584748857,location.set={"CentreWest","RJ","South","Southeast","Northeast"},location.rate_range={0.4413680964163052,1.331227935658132},height=0.17935742761921064]:0.04441813501986,576[&length_range={5.298057409328E-4,0.1638337494965},default.rate_95%_HPD={8.107212746362808E-4,9.728337194427039E-4},length_95%_HPD={0.04088157449386,0.125360573927},default.rate_range={8.000261883460774E-4,9.999956221596782E-4},default.rate=8.93447556451968E-4,length=0.0792627563454982,location.rate_95%_HPD={0.5897047145561718,1.0247004167779792},location.rate_median=0.8028053243761422,height_median=0.10136986301381534,location.set.prob={1.0},height_range={0.10136986301367806,0.10136986301395623},location.rate=0.8073631393398963,height_95%_HPD={0.10136986301374884,0.10136986301388101},default.rate_median=8.92455972395866E-4,length_median=0.07400804195481,location="Southeast",location.prob=1.0,location.set={"Southeast"},location.rate_range={0.42448391338960223,1.331227935658132},height=0.10136986301387198]:0.1320606591393)[&length_range={1.709080732576E-6,0.07763979240123},default.rate_95%_HPD={8.120173701220667E-4,9.720541044460896E-4},length_95%_HPD={1.709080732576E-6,0.03682921723017},default.rate_range={8.000684667621226E-4,9.99637283760634E-4},default.rate=8.937519122446139E-4,length=0.011786974653140688,posterior=0.14957407407407408,location.rate_95%_HPD={0.5969740942890842,1.0251583775026074},location.rate_median=0.8026284871738179,height_median=0.19545532083166559,location.set.prob={1.238083446824316E-4,0.9998761916553176},height_range={0.14527494831040016,0.265203612510298},location.rate=0.8078755029877306,height_95%_HPD={0.15495555682242823,0.22706898613143023},default.rate_median=8.928224284051146E-4,length_median=0.007855122370802,location="Southeast",location.prob=0.9998761916553176,location.set={"RJ","Southeast"},location.rate_range={0.4413922751715997,1.3004464649176253},height=0.1939002070795701]:8.299416903004E-4,570[&length_range={3.354624593132E-4,0.1371409435462},default.rate_95%_HPD={8.107212746362808E-4,9.728337194427039E-4},length_95%_HPD={0.007076315492635,0.08914901855514},default.rate_range={8.000261883460774E-4,9.999956221596782E-4},default.rate=8.93447556451968E-4,length=0.0455741117747455,location.rate_95%_HPD={0.5897047145561718,1.0247004167779792},location.rate_median=0.8028053243761422,height_median=0.13698630136991613,location.set.prob={1.0},height_range={0.13698630136978873,0.13698630137005108},location.rate=0.8073631393398963,height_95%_HPD={0.1369863013698585,0.13698630136997547},default.rate_median=8.92455972395866E-4,length_median=0.04066250732282,location="Southeast",location.prob=1.0,location.set={"Southeast"},location.rate_range={0.42448391338960223,1.331227935658132},height=0.13698630136981424]:0.09727416247348)[&length_range={1.449388086772E-6,0.149869976626},default.rate_95%_HPD={8.103934769319418E-4,9.724563775470704E-4},length_95%_HPD={4.750005070783E-4,0.05762990505567},default.rate_range={8.000261883460774E-4,9.99939128301967E-4},default.rate=8.933214718410001E-4,length=0.02483076806246835,posterior=0.8603518518518518,location.rate_95%_HPD={0.5906851138383259,1.0257474991288666},location.rate_median=0.8030564747691801,height_median=0.21175796500231317,location.set.prob={5.165845153791515E-4,0.9994618911298134,2.1524354807464648E-5},height_range={0.14853654950619805,0.29144544878470396},location.rate=0.8076847876138729,height_95%_HPD={0.16640503832833425,0.2433621693130255},default.rate_median=8.923303527844081E-4,length_median=0.02135376061526,location="Southeast",location.prob=0.9994618911298134,location.set={"RJ","Southeast","Northeast"},location.rate_range={0.42448391338960223,1.331227935658132},height=0.20859098839383738]:0.006475384751,587[&length_range={0.01600266744897,0.2333086368867},default.rate_95%_HPD={8.107212746362808E-4,9.728337194427039E-4},length_95%_HPD={0.06727028113581,0.1785299238926},default.rate_range={8.000261883460774E-4,9.999956221596782E-4},default.rate=8.93447556451968E-4,length=0.1350285141471567,location.rate_95%_HPD={0.5897047145561718,1.0247004167779792},location.rate_median=0.8028053243761422,height_median=0.08219178082208606,location.set.prob={1.0},height_range={0.08219178082192924,0.08219178082223771},location.rate=0.8073631393398963,height_95%_HPD={0.08219178082200496,0.08219178082216694},default.rate_median=8.92455972395866E-4,length_median=0.14076737312025,location="Southeast",location.prob=1.0,location.set={"Southeast"},location.rate_range={0.42448391338960223,1.331227935658132},height=0.08219178082208631]:0.1585440677723)[&length_range={4.659910129326E-5,0.1330408940404},default.rate_95%_HPD={8.09972897664767E-4,9.721690525017096E-4},length_95%_HPD={5.855848469012E-4,0.04907773325679},default.rate_range={8.000261883460774E-4,9.999956221596782E-4},default.rate=8.939497566067415E-4,length=0.02154301307460628,posterior=0.7091851851851851,location.rate_95%_HPD={0.5897047145561718,1.025338649474064},location.rate_median=0.8027498412079805,height_median=0.2267861184899826,location.set.prob={2.3501148945059537E-4,0.999712763735116,5.2224775433465635E-5},height_range={0.15355970140313835,0.302452303910481},location.rate=0.8075167480373913,height_95%_HPD={0.19208873897063555,0.2594118493803028},default.rate_median=8.930091087072673E-4,length_median=0.01869678179979,location="Southeast",location.prob=0.999712763735116,location.set={"RJ","Southeast","Northeast"},location.rate_range={0.4413680964163052,1.331227935658132},height=0.2258565602053185]:0.02143062019712)[&length_range={3.782497169563E-6,0.0642512440655},default.rate_95%_HPD={8.116772617700814E-4,9.74304923669437E-4},length_95%_HPD={3.782497169563E-6,0.02275267219624},default.rate_range={8.001099195175662E-4,9.99829565964158E-4},default.rate=8.940353326057379E-4,length=0.0074542357931360066,posterior=0.06731481481481481,location.rate_95%_HPD={0.588757827441962,1.024899866099187},location.rate_median=0.8000788957721722,height_median=0.24461459051862994,location.set.prob={1.0},height_range={0.19256173612640554,0.3001113312648508},location.rate=0.8043700452878708,height_95%_HPD={0.2166829978000004,0.2647052779316169},default.rate_median=8.922732562162927E-4,length_median=0.005051316435861,location="Southeast",location.prob=1.0,location.set={"Southeast"},location.rate_range={0.4612170947044722,1.331227935658132},height=0.24398361255393503]:0.01076188335198)[&length_range={2.479497844265E-7,0.09719212974361},default.rate_95%_HPD={8.092150559434154E-4,9.72856313647979E-4},length_95%_HPD={2.479497844265E-7,0.02815635509803},default.rate_range={8.000684667621226E-4,9.99829565964158E-4},default.rate=8.950706544615427E-4,length=0.009460727415107301,posterior=0.16733333333333333,location.rate_95%_HPD={0.5964801852066951,1.0261517340662285},location.rate_median=0.8033672249625704,height_median=0.2520556905001743,location.set.prob={1.0},height_range={0.17320163898612456,0.3017788520031132},location.rate=0.8077643941465193,height_95%_HPD={0.22578768543239486,0.27005884143393466},default.rate_median=8.939127169727094E-4,length_median=0.006622440040928,location="Southeast",location.prob=1.0,location.set={"Southeast"},location.rate_range={0.4413680964163052,1.2844590690627766},height=0.2496812485460277]:0.007732293592761)[&length_range={4.059438884318E-6,0.1019430476731},default.rate_95%_HPD={8.11064386870972E-4,9.728044983705049E-4},length_95%_HPD={7.250683248189E-5,0.05475707944681},default.rate_range={8.000261883460774E-4,9.99797721891956E-4},default.rate=8.935534921174202E-4,length=0.01985045125648686,posterior=0.5730740740740741,location.rate_95%_HPD={0.5933552123772129,1.0313025163234837},location.rate_median=0.8039978829521968,height_median=0.2582036874930398,location.set.prob={1.0},height_range={0.2092071423833607,0.33182694576782995},location.rate=0.8085220936688825,height_95%_HPD={0.23299743078294397,0.2802895868796781},default.rate_median=8.92631272002724E-4,length_median=0.01443731676993,location="Southeast",location.prob=1.0,location.set={"Southeast"},location.rate_range={0.4413680964163052,1.331227935658132},height=0.2580244280892517]:0.009771834775734,(609[&length_range={0.01594404642904,0.2831510644986},default.rate_95%_HPD={8.107212746362808E-4,9.728337194427039E-4},length_95%_HPD={0.07592899228254,0.1961678838887},default.rate_range={8.000261883460774E-4,9.999956221596782E-4},default.rate=8.93447556451968E-4,length=0.1509427202194607,location.rate_95%_HPD={0.5897047145561718,1.0247004167779792},location.rate_median=0.8028053243761422,height_median=0.07671232876714396,location.set.prob={1.0},height_range={0.07671232876698952,0.07671232876730094},location.rate=0.8073631393398963,height_95%_HPD={0.07671232876706097,0.07671232876722406},default.rate_median=8.92455972395866E-4,length_median=0.1560016381363,location="Southeast",location.prob=1.0,location.set={"Southeast"},location.rate_range={0.42448391338960223,1.331227935658132},height=0.07671232876714243]:0.1981125141038,((((368[&length_range={0.00109879222268,0.2266526064106},default.rate_95%_HPD={8.107212746362808E-4,9.728337194427039E-4},length_95%_HPD={0.02946779262665,0.1562011366879},default.rate_range={8.000261883460774E-4,9.999956221596782E-4},default.rate=8.93447556451968E-4,length=0.10216990208955866,location.rate_95%_HPD={0.5897047145561718,1.0247004167779792},location.rate_median=0.8028053243761422,height_median=0.10958904109588741,location.set.prob={1.0},height_range={0.10958904109574219,0.10958904109603829},location.rate=0.8073631393398963,height_95%_HPD={0.10958904109580897,0.10958904109596401},default.rate_median=8.92455972395866E-4,length_median=0.1086738403311,location="RJ",location.prob=1.0,location.set={"RJ"},location.rate_range={0.42448391338960223,1.331227935658132},height=0.10958904109595692]:0.1013165000727,604[&length_range={0.02901100859425,0.2635784777695},default.rate_95%_HPD={8.107212746362808E-4,9.728337194427039E-4},length_95%_HPD={0.08283714663289,0.1936473728825},default.rate_range={8.000261883460774E-4,9.999956221596782E-4},default.rate=8.93447556451968E-4,length=0.1503493062798928,location.rate_95%_HPD={0.5897047145561718,1.0247004167779792},location.rate_median=0.8028053243761422,height_median=0.07945205479450124,location.set.prob={1.0},height_range={0.07945205479433953,0.0794520547946529},location.rate=0.8073631393398963,height_95%_HPD={0.07945205479441964,0.07945205479458317},default.rate_median=8.92455972395866E-4,length_median=0.1541057862168,location="Southeast",location.prob=1.0,location.set={"Southeast"},location.rate_range={0.42448391338960223,1.331227935658132},height=0.07945205479449123]:0.1314534863741)[&length_range={3.12605344388E-9,0.1512140416934},default.rate_95%_HPD={8.103991965008254E-4,9.721071466582848E-4},length_95%_HPD={3.12605344388E-9,0.07927330946622},default.rate_range={8.003154598886445E-4,9.988452728249106E-4},default.rate=8.919540968468779E-4,length=0.026676781172950376,posterior=0.04925925925925926,location.rate_95%_HPD={0.611472174649198,1.0501830024192238},location.rate_median=0.8172024457158957,height_median=0.21656696557610017,location.set.prob={7.518796992481203E-4,0.06917293233082707,0.9300751879699248},height_range={0.12149146859620202,0.28583575444635934},location.rate=0.8215814584054849,height_95%_HPD={0.14138171837764912,0.2570147267550666},default.rate_median=8.905946741127483E-4,length_median=0.01931781066629,location="Southeast",location.prob=0.9300751879699248,location.set={"CentreWest","RJ","Southeast"},location.rate_range={0.48103372374519515,1.278074342528349},height=0.20872122863375414]:0.02742397517945,(535[&length_range={0.009446217946111,0.2165146087401},default.rate_95%_HPD={8.107212746362808E-4,9.728337194427039E-4},length_95%_HPD={0.0622931737853,0.1467870118165},default.rate_range={8.000261883460774E-4,9.999956221596782E-4},default.rate=8.93447556451968E-4,length=0.10880950766973845,location.rate_95%_HPD={0.5897047145561718,1.0247004167779792},location.rate_median=0.8028053243761422,height_median=0.13150684931520118,location.set.prob={1.0},height_range={0.13150684931504303,0.13150684931535794},location.rate=0.8073631393398963,height_95%_HPD={0.1315068493151239,0.13150684931527912},default.rate_median=8.92455972395866E-4,length_median=0.10901125565844999,location="Southeast",location.prob=1.0,location.set={"Southeast"},location.rate_range={0.42448391338960223,1.331227935658132},height=0.13150684931510423]:0.1034115567296,(409[&length_range={0.01966627239127,0.2934632319766},default.rate_95%_HPD={8.107212746362808E-4,9.728337194427039E-4},length_95%_HPD={0.05628313685817,0.1969284453235},default.rate_range={8.000261883460774E-4,9.999956221596782E-4},default.rate=8.93447556451968E-4,length=0.12166360755874937,location.rate_95%_HPD={0.5897047145561718,1.0247004167779792},location.rate_median=0.8028053243761422,height_median=0.04383561643840078,location.set.prob={1.0},height_range={0.043835616438255065,0.04383561643855877},location.rate=0.8073631393398963,height_95%_HPD={0.04383561643832329,0.04383561643848205},default.rate_median=8.92455972395866E-4,length_median=0.11368119458485,location="RJ",location.prob=1.0,location.set={"RJ"},location.rate_range={0.42448391338960223,1.331227935658132},height=0.04383561643840115]:0.07979215464269,232[&length_range={0.0470635326653,0.3270196230634},default.rate_95%_HPD={8.107212746362808E-4,9.728337194427039E-4},length_95%_HPD={0.08177484260576,0.2250850409209},default.rate_range={8.000261883460774E-4,9.999956221596782E-4},default.rate=8.93447556451968E-4,length=0.14985014973047905,location.rate_95%_HPD={0.5897047145561718,1.0247004167779792},location.rate_median=0.8028053243761422,height_median=0.01643835616437167,location.set.prob={1.0},height_range={0.016438356164207524,0.016438356164552914},location.rate=0.8073631393398963,height_95%_HPD={0.016438356164289847,0.0164383561644581},default.rate_median=8.92455972395866E-4,length_median=0.14163352826565,location="CentreWest",location.prob=1.0,location.set={"CentreWest"},location.rate_range={0.42448391338960223,1.331227935658132},height=0.016438356164371934]:0.1071894149167)[&length_range={6.899298772706E-5,0.22061083178},default.rate_95%_HPD={8.099511754139666E-4,9.723475513350192E-4},length_95%_HPD={0.002478078243677,0.1197732417746},default.rate_range={8.000261883460774E-4,9.999956221596782E-4},default.rate=8.936268710912292E-4,length=0.05814839521530624,posterior=0.9243703703703704,location.rate_95%_HPD={0.5898261314648321,1.0252244833957487},location.rate_median=0.8030880647729262,height_median=0.15445040072639832,location.set.prob={0.042170847022998635,0.43012260597804314,1.8030290888693004E-4,3.005048481448834E-4,0.5259035179100889,0.001322221331837487},height_range={0.06350188882967811,0.28470035731171},location.rate=0.8076884563406855,height_95%_HPD={0.10260362844077997,0.23783369197725074},default.rate_median=8.925854197154692E-4,length_median=0.054011092574530004,location="Southeast",location.prob=0.5259035179100889,location.set={"CentreWest","RJ","South","North","Southeast","Northeast"},location.rate_range={0.42448391338960223,1.331227935658132},height=0.16177758676482792]:0.1112906349637)[&length_range={4.705269607774E-6,0.1076000828505},default.rate_95%_HPD={8.112783433405648E-4,9.699077069101103E-4},length_95%_HPD={4.705269607774E-6,0.04707380176301},default.rate_range={8.003667816675064E-4,9.983092155261583E-4},default.rate=8.928525064310528E-4,length=0.016867692769945312,posterior=0.062,location.rate_95%_HPD={0.6134051124752988,1.0446573605644454},location.rate_median=0.8051893594448578,height_median=0.22997694002726976,location.set.prob={5.973715651135006E-4,0.009259259259259259,0.9901433691756273},height_range={0.14988515358815835,0.3186367736428449},location.rate=0.8128249517502675,height_95%_HPD={0.19141506288143698,0.2686968147760366},default.rate_median=8.917758306360476E-4,length_median=0.012442434758805,location="Southeast",location.prob=0.9901433691756273,location.set={"CentreWest","RJ","Southeast"},location.rate_range={0.4779637386479745,1.1986233008075236},height=0.22952816203276225]:0.003411110303206)[&length_range={2.968947575482E-5,0.07971494256109},default.rate_95%_HPD={8.178212007933703E-4,9.700675738172591E-4},length_95%_HPD={2.968947575482E-5,0.04243063628822},default.rate_range={8.07269519359979E-4,9.988213031827127E-4},default.rate=8.927603288691663E-4,length=0.014963594199806883,posterior=0.01262962962962963,location.rate_95%_HPD={0.6146947788226163,1.052125707166156},location.rate_median=0.8064995532192946,height_median=0.2374734016544636,location.set.prob={0.007331378299120235,0.9912023460410557,0.001466275659824047},height_range={0.164914998136575,0.2907123965841739},location.rate=0.8149775121969114,height_95%_HPD={0.20510339923858706,0.2624838430017603},default.rate_median=8.909941465259528E-4,length_median=0.010229845581435,location="Southeast",location.prob=0.9912023460410557,location.set={"RJ","Southeast","Northeast"},location.rate_range={0.5146677744815257,1.1738701899167532},height=0.23726226112151716]:0.01426289678828,(560[&length_range={1.271193802721E-7,0.1276374635582},default.rate_95%_HPD={8.107212746362808E-4,9.728337194427039E-4},length_95%_HPD={1.271193802721E-7,0.04656321594042},default.rate_range={8.000261883460774E-4,9.999956221596782E-4},default.rate=8.93447556451968E-4,length=0.014477159439787859,location.rate_95%_HPD={0.5897047145561718,1.0247004167779792},location.rate_median=0.8028053243761422,height_median=0.1534246575342878,location.set.prob={1.0},height_range={0.15342465753414702,0.1534246575344368},location.rate=0.8073631393398963,height_95%_HPD={0.15342465753422768,0.15342465753435125},default.rate_median=8.92455972395866E-4,length_median=0.010056307330975001,location="Southeast",location.prob=1.0,location.set={"Southeast"},location.rate_range={0.42448391338960223,1.331227935658132},height=0.15342465753428153]:0.004521699884315,537[&length_range={0.08767135999618,0.215308696435},default.rate_95%_HPD={8.107212746362808E-4,9.728337194427039E-4},length_95%_HPD={0.08767135999618,0.1342344488172},default.rate_range={8.000261883460774E-4,9.999956221596782E-4},default.rate=8.93447556451968E-4,length=0.1021483923165885,location.rate_95%_HPD={0.5897047145561718,1.0247004167779792},location.rate_median=0.8028053243761422,height_median=0.06575342465748701,location.set.prob={1.0},height_range={0.0657534246573444,0.06575342465764528},location.rate=0.8073631393398963,height_95%_HPD={0.06575342465741274,0.06575342465756223},default.rate_median=8.92455972395866E-4,length_median=0.09772754020777999,location="Southeast",location.prob=1.0,location.set={"Southeast"},location.rate_range={0.42448391338960223,1.331227935658132},height=0.06575342465748683]:0.09219293276112)[&length_range={0.005702613685245,0.1912023230586},default.rate_95%_HPD={8.107212746362808E-4,9.728337194427039E-4},length_95%_HPD={0.03052280142674,0.1158518477109},default.rate_range={8.000261883460774E-4,9.999956221596782E-4},default.rate=8.93447556451968E-4,length=0.07577785859142147,posterior=1.0,location.rate_95%_HPD={0.5897047145561718,1.0247004167779792},location.rate_median=0.8028053243761422,height_median=0.16348096486526456,location.set.prob={1.0},height_range={0.1534247846536046,0.2810621210924884},location.rate=0.8073631393398963,height_95%_HPD={0.1534247846536046,0.1999878734746825},default.rate_median=8.92455972395866E-4,length_median=0.075900496128095,location="Southeast",location.prob=1.0,location.set={"Southeast"},location.rate_range={0.42448391338960223,1.331227935658132},height=0.16790181697407547]:0.09464605571769)[&length_range={5.149520221379E-5,0.08680995084325},default.rate_95%_HPD={8.116973038845313E-4,9.713191089662004E-4},length_95%_HPD={5.149520221379E-5,0.03953479645356},default.rate_range={8.010355592839682E-4,9.982268245577691E-4},default.rate=8.957213336614521E-4,length=0.013755368244534527,posterior=0.010907407407407407,location.rate_95%_HPD={0.6160234815822377,1.0283752957263608},location.rate_median=0.8120700252897771,height_median=0.248633692456002,location.set.prob={0.001697792869269949,0.99830220713073},height_range={0.192569106327445,0.3131665570313751},location.rate=0.8163357511683946,height_95%_HPD={0.22045379735568696,0.2705260482757439},default.rate_median=8.964662706651904E-4,length_median=0.01007679555301,location="Southeast",location.prob=0.99830220713073,location.set={"RJ","Southeast"},location.rate_range={0.473303510504326,1.2310194131000267},height=0.247578596549879]:0.003445397052621,335[&length_range={0.00306552577206,0.2194741739612},default.rate_95%_HPD={8.107212746362808E-4,9.728337194427039E-4},length_95%_HPD={0.02366215719515,0.1362832111717},default.rate_range={8.000261883460774E-4,9.999956221596782E-4},default.rate=8.93447556451968E-4,length=0.0834024682032447,location.rate_95%_HPD={0.5897047145561718,1.0247004167779792},location.rate_median=0.8028053243761422,height_median=0.15616438356164514,location.set.prob={1.0},height_range={0.15616438356150625,0.1561643835617833},location.rate=0.8073631393398963,height_95%_HPD={0.15616438356157936,0.15616438356171003},default.rate_median=8.92455972395866E-4,length_median=0.08135431177375499,location="RJ",location.prob=1.0,location.set={"RJ"},location.rate_range={0.42448391338960223,1.331227935658132},height=0.1561643835616326]:0.09987342662727)[&length_range={3.377738969301E-6,0.1006925750062},default.rate_95%_HPD={8.13302321813332E-4,9.735067852766711E-4},length_95%_HPD={3.377738969301E-6,0.04073238099469},default.rate_range={8.010058880383461E-4,9.978463493211165E-4},default.rate=8.917295667641831E-4,length=0.012727338388804514,posterior=0.01951851851851852,location.rate_95%_HPD={0.5859645392562639,1.0040241028560808},location.rate_median=0.7957082185323548,height_median=0.25605482129209156,location.set.prob={0.0028462998102466793,0.9971537001897534},height_range={0.2178142747930217,0.3302104151021619},location.rate=0.8023655154305883,height_95%_HPD={0.22959552391662638,0.27351066110934097},default.rate_median=8.898936198861818E-4,length_median=0.008025299546521,location="Southeast",location.prob=0.9971537001897534,location.set={"RJ","Southeast"},location.rate_range={0.4589992070538026,1.1363565056374016},height=0.25510272673812984]:0.01878703268203)[&length_range={4.524816164753E-6,0.1077911607216},default.rate_95%_HPD={8.097632476691538E-4,9.737309873989259E-4},length_95%_HPD={8.645026807752E-6,0.05710987631925},default.rate_range={8.000334988688567E-4,9.99797721891956E-4},default.rate=8.94924262420097E-4,length=0.019685082220694528,posterior=0.17301851851851852,location.rate_95%_HPD={0.6031004681536087,1.0366554201546576},location.rate_median=0.8043782822462285,height_median=0.2584185244695324,location.set.prob={2.1406400513753612E-4,0.0024617360590816653,0.9973241999357808},height_range={0.2126832142739486,0.333124815166827},location.rate=0.8091200329766507,height_95%_HPD={0.23213274069761403,0.2823276849467827},default.rate_median=8.942276757125632E-4,length_median=0.01403585157197,location="Southeast",location.prob=0.9973241999357808,location.set={"CentreWest","RJ","Southeast"},location.rate_range={0.45084344230771534,1.2465443369488853},height=0.25850214695626234]:0.01560763764105)[&length_range={3.591980179796E-6,0.08797932582514},default.rate_95%_HPD={8.150061484579106E-4,9.788015239614554E-4},length_95%_HPD={3.591980179796E-6,0.05510322486946},default.rate_range={8.001912838210739E-4,9.999956221596782E-4},default.rate=8.979329785581946E-4,length=0.020193755122035348,posterior=0.1744814814814815,location.rate_95%_HPD={0.5936617944081325,1.0312013517448984},location.rate_median=0.8055326258409592,height_median=0.26996515987684216,location.set.prob={3.1840373593716834E-4,0.9993631925281257,3.1840373593716834E-4},height_range={0.22982144752335995,0.3705919299010026},location.rate=0.8114019169110298,height_95%_HPD={0.25186312592959803,0.316069929601356},default.rate_median=8.974554355216292E-4,length_median=0.014399261633959999,location="Southeast",location.prob=0.9993631925281257,location.set={"RJ","Southeast","Northeast"},location.rate_range={0.44788586148613785,1.3039883495570297},height=0.27370080589397927]:0.005396236166117,(((129[&length_range={0.01100330392656,0.08754408426549},default.rate_95%_HPD={8.107212746362808E-4,9.728337194427039E-4},length_95%_HPD={0.01120943636604,0.03874537354618},default.rate_range={8.000261883460774E-4,9.999956221596782E-4},default.rate=8.93447556451968E-4,length=0.023450822291449566,location.rate_95%_HPD={0.5897047145561718,1.0247004167779792},location.rate_median=0.8028053243761422,height_median=0.22465753424671697,location.set.prob={1.0},height_range={0.22465753424659382,0.22465753424684},location.rate=0.8073631393398963,height_95%_HPD={0.22465753424665869,0.22465753424677354},default.rate_median=8.92455972395866E-4,length_median=0.021474950972629997,location="Northeast",location.prob=1.0,location.set={"Northeast"},location.rate_range={0.42448391338960223,1.331227935658132},height=0.2246575342468679]:0.01592734155741,100[&length_range={4.439981713505E-5,0.07658518015607},default.rate_95%_HPD={8.107212746362808E-4,9.728337194427039E-4},length_95%_HPD={2.505322566151E-4,0.02778646943675},default.rate_range={8.000261883460774E-4,9.999956221596782E-4},default.rate=8.93447556451968E-4,length=0.012491918182019921,location.rate_95%_HPD={0.5897047145561718,1.0247004167779792},location.rate_median=0.8028053243761422,height_median=0.2356164383561465,location.set.prob={1.0},height_range={0.2356164383560238,0.23561643835627},location.rate=0.8073631393398963,height_95%_HPD={0.23561643835608875,0.23561643835620305},default.rate_median=8.92455972395866E-4,length_median=0.0105160468632,location="Northeast",location.prob=1.0,location.set={"Northeast"},location.rate_range={0.42448391338960223,1.331227935658132},height=0.2356164383563011]:0.004968437447982)[&length_range={0.003203426966034,0.1257785189708},default.rate_95%_HPD={8.107212746362808E-4,9.728337194427039E-4},length_95%_HPD={0.01084063868993,0.07828458432338},default.rate_range={8.000261883460774E-4,9.999956221596782E-4},default.rate=8.93447556451968E-4,length=0.04292140929513392,posterior=1.0,location.rate_95%_HPD={0.5897047145561718,1.0247004167779792},location.rate_median=0.8028053243761422,height_median=0.24613248521932762,location.set.prob={3.7037037037037037E-5,1.8518518518518518E-5,0.0011851851851851852,0.9987592592592592},height_range={0.23566083817329037,0.31220161851215267},location.rate=0.8073631393398963,height_95%_HPD={0.23586697061276696,0.2634029077928469},default.rate_median=8.92455972395866E-4,length_median=0.040030643256365,location="Northeast",location.prob=0.9987592592592592,location.set={"RJ","North","Southeast","Northeast"},location.rate_range={0.42448391338960223,1.331227935658132},height=0.2481083565381679]:0.03725950635873,((548[&length_range={0.01279850350198,0.2173477269092},default.rate_95%_HPD={8.107212746362808E-4,9.728337194427039E-4},length_95%_HPD={0.07730054518908,0.1624139213468},default.rate_range={8.000261883460774E-4,9.999956221596782E-4},default.rate=8.93447556451968E-4,length=0.12178849020805711,location.rate_95%_HPD={0.5897047145561718,1.0247004167779792},location.rate_median=0.8028053243761422,height_median=0.11780821917818685,location.set.prob={1.0},height_range={0.11780821917804246,0.11780821917833695},location.rate=0.8073631393398963,height_95%_HPD={0.11780821917810663,0.11780821917826712},default.rate_median=8.92455972395866E-4,length_median=0.1219831929891,location="Southeast",location.prob=1.0,location.set={"Southeast"},location.rate_range={0.42448391338960223,1.331227935658132},height=0.11780821917818686]:0.09985158200422,(531[&length_range={6.795277801362E-4,0.1471526657287},default.rate_95%_HPD={8.107212746362808E-4,9.728337194427039E-4},length_95%_HPD={0.009908685842867,0.07317874799884},default.rate_range={8.000261883460774E-4,9.999956221596782E-4},default.rate=8.93447556451968E-4,length=0.040648822959918805,location.rate_95%_HPD={0.5897047145561718,1.0247004167779792},location.rate_median=0.8028053243761422,height_median=0.08767123287680101,location.set.prob={1.0},height_range={0.08767123287665401,0.08767123287694767},location.rate=0.8073631393398963,height_95%_HPD={0.08767123287672174,0.087671232876879},default.rate_median=8.92455972395866E-4,length_median=0.038588454224420005,location="Southeast",location.prob=1.0,location.set={"Southeast"},location.rate_range={0.42448391338960223,1.331227935658132},height=0.087671232876802]:0.03244163157906,533[&length_range={0.006158979834851,0.1526321177834},default.rate_95%_HPD={8.107212746362808E-4,9.728337194427039E-4},length_95%_HPD={0.01538813789758,0.07865820005356},default.rate_range={8.000261883460774E-4,9.999956221596782E-4},default.rate=8.93447556451968E-4,length=0.04612827501463342,location.rate_95%_HPD={0.5897047145561718,1.0247004167779792},location.rate_median=0.8028053243761422,height_median=0.08219178082208639,location.set.prob={1.0},height_range={0.08219178082194073,0.08219178082223766},location.rate=0.8073631393398963,height_95%_HPD={0.08219178082200596,0.08219178082216305},default.rate_median=8.92455972395866E-4,length_median=0.04406790627913,location="Southeast",location.prob=1.0,location.set={"Southeast"},location.rate_range={0.42448391338960223,1.331227935658132},height=0.08219178082208624]:0.03792108363377)[&length_range={0.01936999653346,0.2271766187409},default.rate_95%_HPD={8.107212746362808E-4,9.728337194427039E-4},length_95%_HPD={0.06222596960549,0.1594060991383},default.rate_range={8.000261883460774E-4,9.999956221596782E-4},default.rate=8.93447556451968E-4,length=0.11323664311478504,posterior=1.0,location.rate_95%_HPD={0.5897047145561718,1.0247004167779792},location.rate_median=0.8028053243761422,height_median=0.12625968710122695,location.set.prob={9.259259259259259E-5,3.7037037037037037E-5,0.9998518518518519,1.8518518518518518E-5},height_range={0.08835076065693004,0.23482389860551706},location.rate=0.8073631393398963,height_95%_HPD={0.09757991871967103,0.1608499808757039},default.rate_median=8.92455972395866E-4,length_median=0.1134631462215,location="Southeast",location.prob=0.9998518518518519,location.set={"CentreWest","RJ","Southeast","Northeast"},location.rate_range={0.42448391338960223,1.331227935658132},height=0.12832005583671868]:0.09754693672655)[&length_range={1.637443560298E-6,0.1052733710407},default.rate_95%_HPD={8.131583849327536E-4,9.742686815163277E-4},length_95%_HPD={1.637443560298E-6,0.03930959843275},default.rate_range={8.001124735825191E-4,9.99637283760634E-4},default.rate=8.933059361420774E-4,length=0.013616353424784724,posterior=0.1420925925925926,location.rate_95%_HPD={0.5897527264768551,1.0148176644370253},location.rate_median=0.8015424204759567,height_median=0.23669938059747667,location.set.prob={6.516356053694774E-4,0.9992180372735566,1.3032712107389547E-4},height_range={0.15200659911805003,0.3351559460874435},location.rate=0.8052508285219393,height_95%_HPD={0.2034260933589891,0.267289025357077},default.rate_median=8.928001788023594E-4,length_median=0.009791004323054,location="Southeast",location.prob=0.9992180372735566,location.set={"CentreWest","Southeast","Northeast"},location.rate_range={0.4413922751715997,1.207659733868397},height=0.23642581996019335]:0.04208463935959,((532[&length_range={0.01548060066919,0.2400374030508},default.rate_95%_HPD={8.107212746362808E-4,9.728337194427039E-4},length_95%_HPD={0.07153099283399,0.1913910939308},default.rate_range={8.000261883460774E-4,9.999956221596782E-4},default.rate=8.93447556451968E-4,length=0.1430993810620089,location.rate_95%_HPD={0.5897047145561718,1.0247004167779792},location.rate_median=0.8028053243761422,height_median=0.08219178082208622,location.set.prob={1.0},height_range={0.08219178082194117,0.08219178082224848},location.rate=0.8073631393398963,height_95%_HPD={0.08219178082200396,0.08219178082216716},default.rate_median=8.92455972395866E-4,length_median=0.14699442616085,location="Southeast",location.prob=1.0,location.set={"Southeast"},location.rate_range={0.42448391338960223,1.331227935658132},height=0.08219178082208602]:0.1283214653109,172[&length_range={0.001458705527863,0.1915502622077},default.rate_95%_HPD={8.107212746362808E-4,9.728337194427039E-4},length_95%_HPD={0.01535011281143,0.121731883861},default.rate_range={8.000261883460774E-4,9.999956221596782E-4},default.rate=8.93447556451968E-4,length=0.07385524148368974,location.rate_95%_HPD={0.5897047145561718,1.0247004167779792},location.rate_median=0.8028053243761422,height_median=0.1452054794522158,location.set.prob={1.0},height_range={0.14520547945206874,0.14520547945237072},location.rate=0.8073631393398963,height_95%_HPD={0.1452054794521498,0.14520547945227819},default.rate_median=8.92455972395866E-4,length_median=0.07532378370627499,location="CentreWest",location.prob=1.0,location.set={"CentreWest"},location.rate_range={0.42448391338960223,1.331227935658132},height=0.1452054794522167]:0.06530776668078)[&length_range={4.499806937175E-6,0.1040524640554},default.rate_95%_HPD={8.10731081592703E-4,9.729453224648137E-4},length_95%_HPD={1.184645865637E-5,0.05304369905713},default.rate_range={8.000764837166105E-4,9.99372028411452E-4},default.rate=8.929301476857488E-4,length=0.0192417033852658,posterior=0.08527777777777777,location.rate_95%_HPD={0.5938565783558729,1.0371832072726075},location.rate_median=0.8108995297650553,height_median=0.22101512947569613,location.set.prob={0.0742671009771987,2.1715526601520088E-4,0.9252985884907708,2.1715526601520088E-4},height_range={0.1475939883282283,0.28248915844401745},location.rate=0.8149216211658346,height_95%_HPD={0.1770014782300642,0.26230109979911126},default.rate_median=8.925858528791246E-4,length_median=0.01462507903931,location="Southeast",location.prob=0.9252985884907708,location.set={"CentreWest","RJ","Southeast","Northeast"},location.rate_range={0.4950100377711361,1.2465443369488853},height=0.22055876025853619]:0.04852487773108,202[&length_range={0.04835731299816,0.2774938418847},default.rate_95%_HPD={8.107212746362808E-4,9.728337194427039E-4},length_95%_HPD={0.1023923016479,0.2186630758644},default.rate_range={8.000261883460774E-4,9.999956221596782E-4},default.rate=8.93447556451968E-4,length=0.16231416234175974,location.rate_95%_HPD={0.5897047145561718,1.0247004167779792},location.rate_median=0.8028053243761422,height_median=0.04931506849311529,location.set.prob={1.0},height_range={0.04931506849296302,0.049315068493267666},location.rate=0.8073631393398963,height_95%_HPD={0.049315068493032965,0.049315068493198},default.rate_median=8.92455972395866E-4,length_median=0.16725396083825,location="CentreWest",location.prob=1.0,location.set={"CentreWest"},location.rate_range={0.42448391338960223,1.331227935658132},height=0.049315068493115524]:0.209723055371)[&length_range={5.392793555326E-7,0.1413412179508},default.rate_95%_HPD={8.132649624870382E-4,9.741395311797321E-4},length_95%_HPD={5.392793555326E-7,0.05958302262098},default.rate_range={8.000764837166105E-4,9.999189724408785E-4},default.rate=8.942012869248476E-4,length=0.02176657403721473,posterior=0.2124814814814815,location.rate_95%_HPD={0.5774037063693246,1.017579448427323},location.rate_median=0.8030946840223352,height_median=0.2292234156855782,location.set.prob={0.10449712393236883,0.895154261809308,3.486142583231654E-4},height_range={0.152533402683046,0.3152795193795075},location.rate=0.8078183900354458,height_95%_HPD={0.18342811249043958,0.2639419545237103},default.rate_median=8.935705874612732E-4,length_median=0.016804603392544998,location="Southeast",location.prob=0.895154261809308,location.set={"CentreWest","Southeast","Northeast"},location.rate_range={0.47398759413696023,1.266688074931585},height=0.22743513299789342]:7.063166779116E-4)[&length_range={4.551414140574E-6,0.128574971261},default.rate_95%_HPD={8.125512994804096E-4,9.750346159251164E-4},length_95%_HPD={5.653105931258E-6,0.06525089746253},default.rate_range={8.000334988688567E-4,9.999956221596782E-4},default.rate=8.944722132272756E-4,length=0.02928109148986482,posterior=0.7650370370370371,location.rate_95%_HPD={0.5898261314648321,1.0246640962936535},location.rate_median=0.8034279173022374,height_median=0.25710558965506514,location.set.prob={0.0022995739736638263,2.420604182804028E-5,0.9966111541440743,0.0010650658404337723},height_range={0.1690799470711556,0.329112890828892},location.rate=0.8078210924660852,height_95%_HPD={0.22443632081091994,0.2805273174522286},default.rate_median=8.936985546304842E-4,length_median=0.025902975675085,location="Southeast",location.prob=0.9966111541440743,location.set={"CentreWest","RJ","Southeast","Northeast"},location.rate_range={0.42448391338960223,1.331227935658132},height=0.25576028608454837]:0.01809994162087)[&length_range={4.971851882973E-7,0.1003514047869},default.rate_95%_HPD={8.110827554428504E-4,9.742832101741044E-4},length_95%_HPD={4.971851882973E-7,0.03805244813485},default.rate_range={8.000261883460774E-4,9.99939128301967E-4},default.rate=8.954876609820949E-4,length=0.012153880755917213,posterior=0.3502962962962963,location.rate_95%_HPD={0.5926690757371371,1.026411817180381},location.rate_median=0.8039695744938842,height_median=0.2727174981857062,location.set.prob={6.872488898287165E-4,2.6432649608796785E-4,5.286529921759357E-5,0.9755762317614718,0.023419327553393952},height_range={0.24442374414228818,0.34440123329770883},location.rate=0.8089124517226848,height_95%_HPD={0.25627018608489316,0.315849080867194},default.rate_median=8.951047730731375E-4,length_median=0.008388310507208,location="Southeast",location.prob=0.9755762317614718,location.set={"CentreWest","RJ","North","Southeast","Northeast"},location.rate_range={0.4448164112813023,1.331227935658132},height=0.27816663134809716]:0.00483202368281,517[&length_range={6.414207148834E-4,0.09526413026486},default.rate_95%_HPD={8.107212746362808E-4,9.728337194427039E-4},length_95%_HPD={0.00403608735328,0.05776858917764},default.rate_range={8.000261883460774E-4,9.999956221596782E-4},default.rate=8.93447556451968E-4,length=0.02675785995192202,location.rate_95%_HPD={0.5897047145561718,1.0247004167779792},location.rate_median=0.8028053243761422,height_median=0.26027397260281776,location.set.prob={1.0},height_range={0.2602739726026978,0.26027397260293395},location.rate=0.8073631393398963,height_95%_HPD={0.26027397260275975,0.2602739726028732},default.rate_median=8.92455972395866E-4,length_median=0.022868711537465,location="Southeast",location.prob=1.0,location.set={"Southeast"},location.rate_range={0.42448391338960223,1.331227935658132},height=0.2602739726026575]:0.02240243324285)[&length_range={3.452290335926E-5,0.09402796322348},default.rate_95%_HPD={8.099787699771036E-4,9.722564476032451E-4},length_95%_HPD={2.997028414636E-4,0.04093408988391},default.rate_range={8.000261883460774E-4,9.999956221596782E-4},default.rate=8.933341446100389E-4,length=0.016228252856383,posterior=0.9341111111111111,location.rate_95%_HPD={0.5897423497394565,1.0247004167779792},location.rate_median=0.803246394884551,height_median=0.2916635149457649,location.set.prob={1.7842274295230164E-4,3.766702351215257E-4,0.0010110622100630428,0.7658300622497125,0.23260378256215059},height_range={0.2609248193768917,0.373094599762745},location.rate=0.8077071412209011,height_95%_HPD={0.2666642704917914,0.32592319431793054},default.rate_median=8.923680292567788E-4,length_median=0.012935490813135,location="Southeast",location.prob=0.7658300622497125,location.set={"CentreWest","RJ","North","Southeast","Northeast"},location.rate_range={0.42448391338960223,1.331227935658132},height=0.2958329278177157]:0.01315231083244)[&length_range={2.24603547061E-6,0.06969568854402},default.rate_95%_HPD={8.126617949596365E-4,9.729350774346378E-4},length_95%_HPD={2.24603547061E-6,0.03078850651776},default.rate_range={8.003869941215548E-4,9.99797721891956E-4},default.rate=8.946674788255202E-4,length=0.009585478120435418,posterior=0.032018518518518516,location.rate_95%_HPD={0.6134051124752988,1.0347306675791172},location.rate_median=0.8041533332603494,height_median=0.303634610234719,location.set.prob={0.9878542510121457,0.012145748987854251},height_range={0.2676877323729902,0.3523135647900599},location.rate=0.8115853632124532,height_95%_HPD={0.27042830584244937,0.3291221727323629},default.rate_median=8.935088769148614E-4,length_median=0.005903619031578,location="Southeast",location.prob=0.9878542510121457,location.set={"Southeast","Northeast"},location.rate_range={0.4589992070538026,1.2017348389187765},height=0.3028883286012567]:0.01177480427949,(522[&length_range={4.554136539303E-5,0.08790382917651},default.rate_95%_HPD={8.107212746362808E-4,9.728337194427039E-4},length_95%_HPD={6.989159286538E-4,0.03290130387116},default.rate_range={8.000261883460774E-4,9.999956221596782E-4},default.rate=8.93447556451968E-4,length=0.014648688618201568,location.rate_95%_HPD={0.5897047145561718,1.0247004167779792},location.rate_median=0.8028053243761422,height_median=0.22739726027407414,location.set.prob={1.0},height_range={0.22739726027394228,0.22739726027419438},location.rate=0.8073631393398963,height_95%_HPD={0.22739726027401697,0.22739726027413182},default.rate_median=8.92455972395866E-4,length_median=0.012149241398510001,location="Southeast",location.prob=1.0,location.set={"Southeast"},location.rate_range={0.42448391338960223,1.331227935658132},height=0.2273972602742261]:0.03518056380126,603[&length_range={0.1297611603591,0.2303695826011},default.rate_95%_HPD={8.107212746362808E-4,9.728337194427039E-4},length_95%_HPD={0.1431703963071,0.1753738198041},default.rate_range={8.000261883460774E-4,9.999956221596782E-4},default.rate=8.93447556451968E-4,length=0.15711063661663485,location.rate_95%_HPD={0.5897047145561718,1.0247004167779792},location.rate_median=0.8028053243761422,height_median=0.0849315068494434,location.set.prob={1.0},height_range={0.0849315068492773,0.08493150684959977},location.rate=0.8073631393398963,height_95%_HPD={0.08493150684935791,0.08493150684952311},default.rate_median=8.92455972395866E-4,length_median=0.15461319742725,location="Southeast",location.prob=1.0,location.set={"Southeast"},location.rate_range={0.42448391338960223,1.331227935658132},height=0.08493150684944464]:0.1776463172259)[&length_range={6.429349981239E-4,0.1336685574991},default.rate_95%_HPD={8.107357660604222E-4,9.72856313647979E-4},length_95%_HPD={0.00331520591729,0.07232532724585},default.rate_range={8.000261883460774E-4,9.999956221596782E-4},default.rate=8.934476470268241E-4,length=0.02979286332050238,posterior=0.9997962962962963,location.rate_95%_HPD={0.5896654182363493,1.0247004167779792},location.rate_median=0.8028146866803103,height_median=0.23954449924209248,location.set.prob={5.556687473374206E-5,0.9999073885421105,3.7044583155828036E-5},height_range={0.22744280163949157,0.3153010894505746},location.rate=0.8073760360731134,height_95%_HPD={0.22810190315655382,0.26029727210655357},default.rate_median=8.924561086320788E-4,length_median=0.02476605327835,location="Southeast",location.prob=0.9999073885421105,location.set={"RJ","Southeast","Northeast"},location.rate_range={0.42448391338960223,1.331227935658132},height=0.24204255639837483]:0.04502569688226)[&length_range={1.155198358305E-6,0.09129565646447},default.rate_95%_HPD={8.119524947561589E-4,9.742832101741044E-4},length_95%_HPD={1.155198358305E-6,0.04608191596609},default.rate_range={8.000261883460774E-4,9.999956221596782E-4},default.rate=8.950283022271231E-4,length=0.019542314398310227,posterior=0.6545,location.rate_95%_HPD={0.5939874750220577,1.030874511621171},location.rate_median=0.8043623395822811,height_median=0.3128899809514618,location.set.prob={1.4147072970602384E-4,0.0023767082590612004,7.639419404125286E-4,0.8493619670090259,0.1473559120617944},height_range={0.2669149363683328,0.3758702342316045},location.rate=0.8087499600353522,height_95%_HPD={0.27834558340619536,0.33871790556877046},default.rate_median=8.945779159089993E-4,length_median=0.0167945689769,location="Southeast",location.prob=0.8493619670090259,location.set={"CentreWest","RJ","North","Southeast","Northeast"},location.rate_range={0.42448391338960223,1.3039883495570297},height=0.30926001223748933]:0.01901371753875,111[&length_range={5.528281877702E-4,0.09909030885098},default.rate_95%_HPD={8.107212746362808E-4,9.728337194427039E-4},length_95%_HPD={0.01135559204741,0.06109665010599},default.rate_range={8.000261883460774E-4,9.999956221596782E-4},default.rate=8.93447556451968E-4,length=0.03336860753223046,location.rate_95%_HPD={0.5897047145561718,1.0247004167779792},location.rate_median=0.8028053243761422,height_median=0.29315068493156116,location.set.prob={1.0},height_range={0.2931506849314428,0.29315068493168006},location.rate=0.8073631393398963,height_95%_HPD={0.29315068493150487,0.293150684931617},default.rate_median=8.92455972395866E-4,length_median=0.031300440398185,location="Northeast",location.prob=1.0,location.set={"Northeast"},location.rate_range={0.42448391338960223,1.331227935658132},height=0.2931506849312912]:0.03346655356478)[&length_range={7.346424836163E-5,0.1499924461031},default.rate_95%_HPD={8.103934769319418E-4,9.723884032187851E-4},length_95%_HPD={9.414415873874E-4,0.05659692294603},default.rate_range={8.000261883460774E-4,9.999956221596782E-4},default.rate=8.93373521892537E-4,length=0.026114439929782924,posterior=0.9635185185185186,location.rate_95%_HPD={0.5895819865346104,1.0247004167779792},location.rate_median=0.8028657798797778,height_median=0.3279054448903478,location.set.prob={7.68787238131847E-4,5.765904285988853E-4,1.1531808571977706E-4,0.01301172400538151,0.1753603690178743,0.8101672112242937},height_range={0.29412178239762926,0.39190158097967204},location.rate=0.8072628897821228,height_95%_HPD={0.306847228932896,0.35683315907232516},default.rate_median=8.924294453448555E-4,length_median=0.023721700551025002,location="Northeast",location.prob=0.8101672112242937,location.set={"CentreWest","RJ","South","North","Southeast","Northeast"},location.rate_range={0.42448391338960223,1.331227935658132},height=0.32935775653629196]:0.04957925842653)[&default.rate=8.87778439597995E-4,length=0.01380636849788,posterior=1.8518518518518518E-5,location="Northeast",location.prob=1.0,location.set={"Northeast"},location.set.prob={1.0},height=0.37619649692283497,location.rate=0.8124187585461015]:0.01380636849788)[&default.rate=8.87778439597995E-4,length=1.723988458852E-5,posterior=1.8518518518518518E-5,location="Northeast",location.prob=1.0,location.set={"Northeast"},location.set.prob={1.0},height=0.390002865420715,location.rate=0.8124187585461015]:1.723988458852E-5)[&default.rate=8.87778439597995E-4,length=0.002281495934402,posterior=1.8518518518518518E-5,location="Northeast",location.prob=1.0,location.set={"Northeast"},location.set.prob={1.0},height=0.3900201053053035,location.rate=0.8124187585461015]:0.002281495934402,(((((114[&length_range={1.10826720745E-7,0.06582832080335},default.rate_95%_HPD={8.107212746362808E-4,9.728337194427039E-4},length_95%_HPD={1.10826720745E-7,0.03490151188294},default.rate_range={8.000261883460774E-4,9.999956221596782E-4},default.rate=8.93447556451968E-4,length=0.01105686901602111,location.rate_95%_HPD={0.5897047145561718,1.0247004167779792},location.rate_median=0.8028053243761422,height_median=0.3506549891460509,location.set.prob={1.0},height_range={0.35065498914593785,0.35065498914617255},location.rate=0.8073631393398963,height_95%_HPD={0.3506549891459949,0.35065498914610504},default.rate_median=8.92455972395866E-4,length_median=0.0070976885114309995,location="Northeast",location.prob=1.0,location.set={"Northeast"},location.rate_range={0.42448391338960223,1.331227935658132},height=0.35065498914622967]:0.01593282769824,113[&length_range={1.314252959239E-7,0.07218331420634},default.rate_95%_HPD={8.107212746362808E-4,9.728337194427039E-4},length_95%_HPD={1.314252959239E-7,0.03500769660987},default.rate_range={8.000261883460774E-4,9.999956221596782E-4},default.rate=8.93447556451968E-4,length=0.011151099591760721,location.rate_95%_HPD={0.5897047145561718,1.0247004167779792},location.rate_median=0.8028053243761422,height_median=0.35065498914605087,location.set.prob={1.0},height_range={0.35065498914593085,0.35065498914616516},location.rate=0.8073631393398963,height_95%_HPD={0.3506549891459958,0.35065498914610604},default.rate_median=8.92455972395866E-4,length_median=0.007179368153797,location="Northeast",location.prob=1.0,location.set={"Northeast"},location.rate_range={0.42448391338960223,1.331227935658132},height=0.35065498914622967]:0.01593282769824)[&length_range={2.069046540376E-6,0.0514885598891},default.rate_95%_HPD={8.140417861868958E-4,9.785890886924234E-4},length_95%_HPD={2.069046540376E-6,0.03029109278005},default.rate_range={8.001530813600086E-4,9.994964637661452E-4},default.rate=8.947526404189212E-4,length=0.009672475417571236,posterior=0.062092592592592595,location.rate_95%_HPD={0.5965200828265855,1.025669804348398},location.rate_median=0.8059646781589018,height_median=0.3547699666208808,location.set.prob={2.9824038174768865E-4,0.9997017596182524},height_range={0.3506571540057356,0.39240486659460894},location.rate=0.809156342267449,height_95%_HPD={0.3506571540057356,0.373184825270211},default.rate_median=8.939903843104981E-4,length_median=0.006466932082761,location="Northeast",location.prob=0.9997017596182524,location.set={"North","Northeast"},location.rate_range={0.4413680964163052,1.3138309017180168},height=0.35754950441650024]:0.007574636555732,((((277[&length_range={2.742272613709E-7,0.08732778621175},default.rate_95%_HPD={8.107212746362808E-4,9.728337194427039E-4},length_95%_HPD={2.742272613709E-7,0.02630893882197},default.rate_range={8.000261883460774E-4,9.999956221596782E-4},default.rate=8.93447556451968E-4,length=0.012789515525868071,location.rate_95%_HPD={0.5897047145561718,1.0247004167779792},location.rate_median=0.8028053243761422,height_median=0.2383561643837311,location.set.prob={1.0},height_range={0.23835616438361268,0.2383561643838509},location.rate=0.8073631393398963,height_95%_HPD={0.23835616438367296,0.23835616438378804},default.rate_median=8.92455972395866E-4,length_median=0.01307397897916,location="Northeast",location.prob=1.0,location.set={"Northeast"},location.rate_range={0.42448391338960223,1.331227935658132},height=0.23835616438373114]:0.00641706314112,281[&length_range={5.133469671681E-6,0.1063260753827},default.rate_95%_HPD={8.107212746362808E-4,9.728337194427039E-4},length_95%_HPD={0.003737665816799,0.04174397719867},default.rate_range={8.000261883460774E-4,9.999956221596782E-4},default.rate=8.93447556451968E-4,length=0.024003193258466345,location.rate_95%_HPD={0.5897047145561718,1.0247004167779792},location.rate_median=0.8028053243761422,height_median=0.2273972602740743,location.set.prob={1.0},height_range={0.2273972602739553,0.22739726027419171},location.rate=0.8073631393398963,height_95%_HPD={0.22739726027401688,0.22739726027413248},default.rate_median=8.92455972395866E-4,length_median=0.02589796320384,location="Northeast",location.prob=1.0,location.set={"Northeast"},location.rate_range={0.42448391338960223,1.331227935658132},height=0.22739726027422605]:0.01737596725078)[&length_range={2.910349515883E-6,0.04679154034374},default.rate_95%_HPD={8.107212746362808E-4,9.722527775644199E-4},length_95%_HPD={2.910349515883E-6,0.02122225166461},default.rate_range={8.000925372835323E-4,9.996901957892216E-4},default.rate=8.939194121171165E-4,length=0.008381727382561965,posterior=0.09201851851851851,location.rate_95%_HPD={0.5849125920017305,1.005901500951088},location.rate_median=0.801167017223413,height_median=0.2467424987498212,location.set.prob={1.0},height_range={0.23835753561443623,0.28158285927403803},location.rate=0.8042349731288524,height_95%_HPD={0.23835753561443623,0.2593407519937453},default.rate_median=8.926666967063065E-4,length_median=0.006784997971658,location="Northeast",location.prob=1.0,location.set={"Northeast"},location.rate_range={0.45084344230771534,1.2465443369488853},height=0.24797136798984526]:0.02030004464201,((283[&length_range={3.446178397398E-5,0.1204258885326},default.rate_95%_HPD={8.107212746362808E-4,9.728337194427039E-4},length_95%_HPD={0.008219437777484,0.06611590490819},default.rate_range={8.000261883460774E-4,9.999956221596782E-4},default.rate=8.93447556451968E-4,length=0.04138197294564009,location.rate_95%_HPD={0.5897047145561718,1.0247004167779792},location.rate_median=0.8028053243761422,height_median=0.19452054794533088,location.set.prob={1.0},height_range={0.19452054794521068,0.19452054794544876},location.rate=0.8073631393398963,height_95%_HPD={0.1945205479452728,0.19452054794538864},default.rate_median=8.92455972395866E-4,length_median=0.042211428051975,location="Northeast",location.prob=1.0,location.set={"Northeast"},location.rate_range={0.42448391338960223,1.331227935658132},height=0.19452054794539247]:0.06456144324979,(275[&length_range={9.428959515945E-8,0.07479804287101},default.rate_95%_HPD={8.107212746362808E-4,9.728337194427039E-4},length_95%_HPD={9.428959515945E-8,0.02263598019004},default.rate_range={8.000261883460774E-4,9.999956221596782E-4},default.rate=8.93447556451968E-4,length=0.01044288476381897,location.rate_95%_HPD={0.5897047145561718,1.0247004167779792},location.rate_median=0.8028053243761422,height_median=0.24383561643844595,location.set.prob={1.0},height_range={0.24383561643832619,0.24383561643856677},location.rate=0.8073631393398963,height_95%_HPD={0.24383561643838886,0.24383561643850396},default.rate_median=8.92455972395866E-4,length_median=0.010441158524724999,location="Northeast",location.prob=1.0,location.set={"Northeast"},location.rate_range={0.42448391338960223,1.331227935658132},height=0.24383561643844592]:0.01207293071778,(279[&length_range={2.147679970255E-7,0.09525157186799},default.rate_95%_HPD={8.107212746362808E-4,9.728337194427039E-4},length_95%_HPD={2.147679970255E-7,0.03776929874248},default.rate_range={8.000261883460774E-4,9.999956221596782E-4},default.rate=8.93447556451968E-4,length=0.01985297755064706,location.rate_95%_HPD={0.5897047145561718,1.0247004167779792},location.rate_median=0.8028053243761422,height_median=0.22465753424671692,location.set.prob={1.0},height_range={0.22465753424659535,0.22465753424683277},location.rate=0.8073631393398963,height_95%_HPD={0.22465753424665869,0.22465753424677423},default.rate_median=8.92455972395866E-4,length_median=0.0193119524396,location="Northeast",location.prob=1.0,location.set={"Northeast"},location.rate_range={0.42448391338960223,1.331227935658132},height=0.22465753424686763]:0.01282302875605,269[&length_range={2.59695412147E-7,0.1178482759222},default.rate_95%_HPD={8.107212746362808E-4,9.728337194427039E-4},length_95%_HPD={2.59695412147E-7,0.05759600734872},default.rate_range={8.000261883460774E-4,9.999956221596782E-4},default.rate=8.93447556451968E-4,length=0.03338912889923528,location.rate_95%_HPD={0.5897047145561718,1.0247004167779792},location.rate_median=0.8028053243761422,height_median=0.20273972602740298,location.set.prob={1.0},height_range={0.2027397260272807,0.2027397260275229},location.rate=0.8073631393398963,height_95%_HPD={0.20273972602734494,0.202739726027461},default.rate_median=8.92455972395866E-4,length_median=0.034142622452525,location="Northeast",location.prob=1.0,location.set={"Northeast"},location.rate_range={0.42448391338960223,1.331227935658132},height=0.20273972602748955]:0.03474083697536)[&length_range={6.22015486923E-7,0.05944175927681},default.rate_95%_HPD={8.099831718974497E-4,9.685067551643542E-4},length_95%_HPD={6.22015486923E-7,0.03195070117017},default.rate_range={8.000261883460774E-4,9.994443270041123E-4},default.rate=8.912096013471474E-4,length=0.014380548146071483,posterior=0.13492592592592592,location.rate_95%_HPD={0.6017751857720968,1.0343229544419654},location.rate_median=0.8048111868356704,height_median=0.23477808537625888,location.set.prob={1.0},height_range={0.22465774901467309,0.27269187837849707},location.rate=0.8078931780554579,height_95%_HPD={0.22465774901467309,0.254106808975613},default.rate_median=8.89818886647111E-4,length_median=0.013037812407345,location="Northeast",location.prob=1.0,location.set={"Northeast"},location.rate_range={0.4696240071558178,1.331227935658132},height=0.236013480814238]:0.01842798415346)[&length_range={2.478142490325E-5,0.05467591026217},default.rate_95%_HPD={8.131279470898111E-4,9.677381441440163E-4},length_95%_HPD={2.478142490325E-5,0.0189886772945},default.rate_range={8.002475383216978E-4,9.976911781149351E-4},default.rate=8.886377032896435E-4,length=0.007052925489483915,posterior=0.014888888888888889,location.rate_95%_HPD={0.5876774281326492,1.015130005721742},location.rate_median=0.7928842638449494,height_median=0.25273427666806525,location.set.prob={1.0},height_range={0.24385359519009525,0.2882877630411169},location.rate=0.7990816918147207,height_95%_HPD={0.24385359519009525,0.26097892388509},default.rate_median=8.861151840514021E-4,length_median=0.0050280524096955,location="Northeast",location.prob=1.0,location.set={"Northeast"},location.rate_range={0.4921278141211826,1.1902870731266928},height=0.2522895550606527]:0.003173444038897)[&length_range={6.667286061024E-6,0.04990414570646},default.rate_95%_HPD={8.095469784112077E-4,9.670630957938442E-4},length_95%_HPD={6.667286061024E-6,0.02204927916194},default.rate_range={8.019272032529043E-4,9.976019067967007E-4},default.rate=8.948386670711316E-4,length=0.007547690717405178,posterior=0.022462962962962962,location.rate_95%_HPD={0.6062155951401995,1.0243029001806159},location.rate_median=0.8087386479830385,height_median=0.2533437984712064,location.set.prob={1.0},height_range={0.2438425139040652,0.291824998464409},location.rate=0.8163494378166594,height_95%_HPD={0.2438425139040652,0.2622808795867273},default.rate_median=8.925803180032449E-4,length_median=0.005633479070414,location="Northeast",location.prob=1.0,location.set={"Northeast"},location.rate_range={0.5090998185862894,1.2022319126950938},height=0.2527200391629023]:0.001196655164935,((((477[&length_range={6.065839534233E-4,0.1283875865061},default.rate_95%_HPD={8.107212746362808E-4,9.728337194427039E-4},length_95%_HPD={0.00413128251437,0.08394014053697},default.rate_range={8.000261883460774E-4,9.999956221596782E-4},default.rate=8.93447556451968E-4,length=0.036311618921933075,location.rate_95%_HPD={0.5897047145561718,1.0247004167779792},location.rate_median=0.8028053243761422,height_median=0.13698630136991619,location.set.prob={1.0},height_range={0.13698630136977813,0.1369863013700507},location.rate=0.8073631393398963,height_95%_HPD={0.1369863013698568,0.13698630136997525},default.rate_median=8.92455972395866E-4,length_median=0.03006843430264,location="South",location.prob=1.0,location.set={"South"},location.rate_range={0.42448391338960223,1.331227935658132},height=0.13698630136981407]:0.03267358252668,(456[&length_range={8.043140593272E-7,0.1388364383167},default.rate_95%_HPD={8.107212746362808E-4,9.728337194427039E-4},length_95%_HPD={8.043140593272E-7,0.07662446704643},default.rate_range={8.000261883460774E-4,9.999956221596782E-4},default.rate=8.93447556451968E-4,length=0.03032797611950257,location.rate_95%_HPD={0.5897047145561718,1.0247004167779792},location.rate_median=0.8028053243761422,height_median=0.1342465753425588,location.set.prob={1.0},height_range={0.13424657534242213,0.13424657534269407},location.rate=0.8073631393398963,height_95%_HPD={0.13424657534249862,0.13424657534261725},default.rate_median=8.92455972395866E-4,length_median=0.02521581464322,location="South",location.prob=1.0,location.set={"South"},location.rate_range={0.42448391338960223,1.331227935658132},height=0.1342465753424592]:0.01765090627466,594[&length_range={0.05766927922439,0.2263203936009},default.rate_95%_HPD={8.107212746362808E-4,9.728337194427039E-4},length_95%_HPD={0.069412375871,0.1741184819364},default.rate_range={8.000261883460774E-4,9.999956221596782E-4},default.rate=8.93447556451968E-4,length=0.11524931551527974,location.rate_95%_HPD={0.5897047145561718,1.0247004167779792},location.rate_median=0.8028053243761422,height_median=0.06301369863012962,location.set.prob={1.0},height_range={0.0630136986299683,0.06301369863028994},location.rate=0.8073631393398963,height_95%_HPD={0.06301369863005096,0.06301369863020512},default.rate_median=8.92455972395866E-4,length_median=0.10872224169945,location="Southeast",location.prob=1.0,location.set={"Southeast"},location.rate_range={0.42448391338960223,1.331227935658132},height=0.06301369863012958]:0.08888378298709)[&length_range={5.662568240083E-6,0.1232501988948},default.rate_95%_HPD={8.127003474531874E-4,9.74304923669437E-4},length_95%_HPD={5.662568240083E-6,0.06402114668481},default.rate_range={8.000764837166105E-4,9.99829565964158E-4},default.rate=8.934385800855921E-4,length=0.022463315275522134,posterior=0.18364814814814814,location.rate_95%_HPD={0.5942882446590163,1.0305145598965961},location.rate_median=0.802878194221995,height_median=0.14967563663121147,location.set.prob={0.9269940506201472,0.03246949682363618,1.0083694665725522E-4,0.036402137743269135,0.0040334778662902086},height_range={0.13424906935741737,0.24268363117786698},location.rate=0.807850053246094,height_95%_HPD={0.13424906935741737,0.19828104621979745},default.rate_median=8.919439849229565E-4,length_median=0.01658929426092,location="South",location.prob=0.9269940506201472,location.set={"South","RJ","North","Southeast","Northeast"},location.rate_range={0.45084344230771534,1.3138309017180168},height=0.15515512360426081]:0.01776240227938)[&length_range={6.448359192723E-7,0.1073021508923},default.rate_95%_HPD={8.11521817987465E-4,9.728753067084414E-4},length_95%_HPD={6.448359192723E-7,0.06045040589921},default.rate_range={8.000764837166105E-4,9.999859899412732E-4},default.rate=8.930399408039028E-4,length=0.02220697650887542,posterior=0.26575925925925925,location.rate_95%_HPD={0.5937082156035609,1.0245624142559846},location.rate_median=0.8023177579335921,height_median=0.1749932459383931,location.set.prob={0.6322904327224583,0.17671242422130862,0.0015329942164309107,0.15657445474182985,0.032889694097972266},height_range={0.13817804546599255,0.258883219886879},location.rate=0.8077173595517342,height_95%_HPD={0.144280089452417,0.22498000911137325},default.rate_median=8.920463783554498E-4,length_median=0.01671965040369,location="South",location.prob=0.6322904327224583,location.set={"South","RJ","North","Southeast","Northeast"},location.rate_range={0.4448164112813023,1.3138309017180168},height=0.18132825053610988]:3.140966029175E-5,359[&length_range={1.350326489801E-4,0.1521367404563},default.rate_95%_HPD={8.107212746362808E-4,9.728337194427039E-4},length_95%_HPD={0.01101772360905,0.1146345936511},default.rate_range={8.000261883460774E-4,9.999956221596782E-4},default.rate=8.93447556451968E-4,length=0.05913735406670751,location.rate_95%_HPD={0.5897047145561718,1.0247004167779792},location.rate_median=0.8028053243761422,height_median=0.12054794520554446,location.set.prob={1.0},height_range={0.12054794520540812,0.12054794520568407},location.rate=0.8073631393398963,height_95%_HPD={0.12054794520548151,0.12054794520560708},default.rate_median=8.92455972395866E-4,length_median=0.053386140608895,location="RJ",location.prob=1.0,location.set={"RJ"},location.rate_range={0.42448391338960223,1.331227935658132},height=0.12054794520554425]:0.04914334835135)[&length_range={1.578374682868E-4,0.1502520918238},default.rate_95%_HPD={8.107212746362808E-4,9.728753067084414E-4},length_95%_HPD={0.007660828561379,0.09240015360474},default.rate_range={8.000261883460774E-4,9.999956221596782E-4},default.rate=8.93511673424571E-4,length=0.0470690144392549,posterior=0.9972592592592593,location.rate_95%_HPD={0.5896315855639844,1.0247004167779792},location.rate_median=0.8028995744790932,height_median=0.20365413363351137,location.set.prob={1.1141647478273787E-4,0.3560499145807027,0.3286786006090767,0.0029711059942063435,0.18003045383644062,0.1321585085047909},height_range={0.1389466727646398,0.2887288846179723},location.rate=0.807442375674819,height_95%_HPD={0.1537312622906435,0.24150694773696182},default.rate_median=8.925290828466215E-4,length_median=0.043756709137885,location="South",location.prob=0.3560499145807027,location.set={"CentreWest","South","RJ","North","Southeast","Northeast"},location.rate_range={0.42448391338960223,1.331227935658132},height=0.2013444476027327]:0.08730692042488,274[&length_range={3.266242163871E-5,0.09873610513519},default.rate_95%_HPD={8.107212746362808E-4,9.728337194427039E-4},length_95%_HPD={6.668329108909E-4,0.02785168811515},default.rate_range={8.000261883460774E-4,9.999956221596782E-4},default.rate=8.93447556451968E-4,length=0.013165449820543565,location.rate_95%_HPD={0.5897047145561718,1.0247004167779792},location.rate_median=0.8028053243761422,height_median=0.24657534246580332,location.set.prob={1.0},height_range={0.24657534246568016,0.24657534246592477},location.rate=0.8073631393398963,height_95%_HPD={0.24657534246574575,0.24657534246586066},default.rate_median=8.92455972395866E-4,length_median=0.01121312384302,location="Northeast",location.prob=1.0,location.set={"Northeast"},location.rate_range={0.42448391338960223,1.331227935658132},height=0.24657534246580332]:0.01042287151597)[&length_range={1.82068374377E-6,0.06429116435502},default.rate_95%_HPD={8.095347768848584E-4,9.696622966165905E-4},length_95%_HPD={1.82068374377E-6,0.01530943258235},default.rate_range={8.007995211325501E-4,9.99797721891956E-4},default.rate=8.903968307953027E-4,length=0.0054574656437817925,posterior=0.047203703703703706,location.rate_95%_HPD={0.5853061988188171,1.025644473170302},location.rate_median=0.7967312674512026,height_median=0.25595982020267044,location.set.prob={3.9231071008238524E-4,0.9996076892899176},height_range={0.24666195864938398,0.31636421185255},location.rate=0.8059079512087706,height_95%_HPD={0.24717514061749934,0.26791169579839724},default.rate_median=8.885689918292297E-4,length_median=0.00387180697668,location="Northeast",location.prob=0.9996076892899176,location.set={"Southeast","Northeast"},location.rate_range={0.49156727459614247,1.2096432842272768},height=0.2571863149324047]:5.106216352738E-4,(278[&length_range={9.463550638547E-5,0.09284556639291},default.rate_95%_HPD={8.107212746362808E-4,9.728337194427039E-4},length_95%_HPD={0.001431975268196,0.0308516259694},default.rate_range={8.000261883460774E-4,9.999956221596782E-4},default.rate=8.93447556451968E-4,length=0.01608556740751711,location.rate_95%_HPD={0.5897047145561718,1.0247004167779792},location.rate_median=0.8028053243761422,height_median=0.2410958904110887,location.set.prob={1.0},height_range={0.24109589041096519,0.24109589041120877},location.rate=0.8073631393398963,height_95%_HPD={0.24109589041102994,0.24109589041114518},default.rate_median=8.92455972395866E-4,length_median=0.015009952429845,location="Northeast",location.prob=1.0,location.set={"Northeast"},location.rate_range={0.42448391338960223,1.331227935658132},height=0.2410958904110885]:0.01393654045812,290[&length_range={3.165809531191E-8,0.081868069773},default.rate_95%_HPD={8.107212746362808E-4,9.728337194427039E-4},length_95%_HPD={3.165809531191E-8,0.01625465820978},default.rate_range={8.000261883460774E-4,9.999956221596782E-4},default.rate=8.93447556451968E-4,length=0.005314268764266566,location.rate_95%_HPD={0.5897047145561718,1.0247004167779792},location.rate_median=0.8028053243761422,height_median=0.2547945205481029,location.set.prob={1.0},height_range={0.2547945205479842,0.25479452054822377},location.rate=0.8073631393398963,height_95%_HPD={0.25479452054804436,0.2547945205481591},default.rate_median=8.92455972395866E-4,length_median=0.0035439725507455,location="Northeast",location.prob=1.0,location.set={"Northeast"},location.rate_range={0.42448391338960223,1.331227935658132},height=0.2547945205479437]:2.379103211103E-4)[&length_range={1.620804932545E-6,0.07817475314341},default.rate_95%_HPD={8.100031313663961E-4,9.728337194427039E-4},length_95%_HPD={1.620804932545E-6,0.01593091884517},default.rate_range={8.000764837166105E-4,9.989131094795421E-4},default.rate=8.922491626246142E-4,length=0.005452059746740543,posterior=0.07216666666666667,location.rate_95%_HPD={0.5884150922511556,1.023593032477904},location.rate_median=0.8020110105696039,height_median=0.2573963882249263,location.set.prob={1.0},height_range={0.2547952862082936,0.286312658005413},location.rate=0.8066326802085033,height_95%_HPD={0.2547952862082936,0.2669080412092151},default.rate_median=8.911621145133563E-4,length_median=0.003713863395049,location="Northeast",location.prob=1.0,location.set={"Northeast"},location.rate_range={0.4413680964163052,1.266688074931585},height=0.25870176404633616]:0.002476404747835)[&length_range={5.569978414333E-6,0.0547867649736},default.rate_95%_HPD={8.146281442785281E-4,9.720261517671437E-4},length_95%_HPD={5.569978414333E-6,0.01770572335128},default.rate_range={8.005014444628955E-4,9.994964637661452E-4},default.rate=8.929127309511551E-4,length=0.005759330775121613,posterior=0.0054444444444444445,location.rate_95%_HPD={0.6133637631199707,0.9938088511179428},location.rate_median=0.8008491130473399,height_median=0.2616597960372705,location.set.prob={1.0},height_range={0.254847058595251,0.2889653272798214},location.rate=0.7977192292291979,height_95%_HPD={0.254847058595251,0.27279913312055193},default.rate_median=8.935570096944671E-4,length_median=0.0035311043242295,location="Northeast",location.prob=1.0,location.set={"Northeast"},location.rate_range={0.557102797600899,1.0934077142059955},height=0.26279974807958045]:0.002769810743011)[&length_range={3.341565017706E-5,0.04565962613718},default.rate_95%_HPD={8.092532005465138E-4,9.653775799177026E-4},length_95%_HPD={3.341565017706E-5,0.01499301707082},default.rate_range={8.06933118601854E-4,9.988636692651713E-4},default.rate=8.929703570011472E-4,length=0.005121493247798928,posterior=0.005148148148148148,location.rate_95%_HPD={0.5956136631491811,1.0306572050133065},location.rate_median=0.7960270167225496,height_median=0.26354037243769135,location.set.prob={1.0},height_range={0.25511211153489366,0.2850825949800203},location.rate=0.8007755342208032,height_95%_HPD={0.2563625776652655,0.27535357755605705},default.rate_median=8.924318069340048E-4,length_median=0.0034415641568835,location="Northeast",location.prob=1.0,location.set={"Northeast"},location.rate_range={0.503917657153791,1.2120254467722078},height=0.2645681734195296]:0.004794625806805)[&length_range={6.382509429231E-4,0.1416511621122},default.rate_95%_HPD={8.107212746362808E-4,9.728337194427039E-4},length_95%_HPD={0.005857094261751,0.09404966197998},default.rate_range={8.000261883460774E-4,9.999956221596782E-4},default.rate=8.93447556451968E-4,length=0.05204448627153881,posterior=1.0,location.rate_95%_HPD={0.5897047145561718,1.0247004167779792},location.rate_median=0.8028053243761422,height_median=0.269776809222418,location.set.prob={1.8518518518518518E-4,1.2962962962962963E-4,5.925925925925926E-4,1.2962962962962963E-4,0.9989629629629629},height_range={0.25487964249074213,0.3504088181219518},location.rate=0.8073631393398963,height_95%_HPD={0.257795567261811,0.2909327378626171},default.rate_median=8.92455972395866E-4,length_median=0.050407018743975004,location="Northeast",location.prob=0.9989629629629629,location.set={"South","RJ","North","Southeast","Northeast"},location.rate_range={0.42448391338960223,1.331227935658132},height=0.2718680895965173]:0.02728245531506,434[&length_range={6.7872452714E-5,0.1572271895142},default.rate_95%_HPD={8.107212746362808E-4,9.728337194427039E-4},length_95%_HPD={0.001027495340855,0.08019617393757},default.rate_range={8.000261883460774E-4,9.999956221596782E-4},default.rate=8.93447556451968E-4,length=0.04044631058263085,location.rate_95%_HPD={0.5897047145561718,1.0247004167779792},location.rate_median=0.8028053243761422,height_median=0.2712328767124746,location.set.prob={1.0},height_range={0.27123287671235274,0.2712328767126171},location.rate=0.8073631393398963,height_95%_HPD={0.2712328767124176,0.27123287671253105},default.rate_median=8.92455972395866E-4,length_median=0.042572208461669994,location="Northeast",location.prob=1.0,location.set={"Northeast"},location.rate_range={0.42448391338960223,1.331227935658132},height=0.2712328767122726]:0.02112285076945)[&length_range={2.780408910885E-6,0.0886907759768},default.rate_95%_HPD={8.158548104410181E-4,9.75345390355467E-4},length_95%_HPD={2.780408910885E-6,0.04510050877962},default.rate_range={8.003154598886445E-4,9.99939128301967E-4},default.rate=8.984368553306128E-4,length=0.014705718340027008,posterior=0.01974074074074074,location.rate_95%_HPD={0.6091275612728588,1.0371691147659015},location.rate_median=0.8037237640371425,height_median=0.31394390801089245,location.set.prob={9.380863039399625E-4,0.99906191369606},height_range={0.2731946709341204,0.37793472886368756},location.rate=0.8107045511241835,height_95%_HPD={0.2773708072224478,0.33791956347096674},default.rate_median=8.988279104615159E-4,length_median=0.009410688729777,location="Northeast",location.prob=0.99906191369606,location.set={"North","Northeast"},location.rate_range={0.48772774638777844,1.1879541929345652},height=0.3121442046714046]:0.0412273297565,153[&length_range={0.005631816430387,0.1741560638898},default.rate_95%_HPD={8.107212746362808E-4,9.728337194427039E-4},length_95%_HPD={0.01907948167974,0.1309491024269},default.rate_range={8.000261883460774E-4,9.999956221596782E-4},default.rate=8.93447556451968E-4,length=0.0794639043692231,location.rate_95%_HPD={0.5897047145561718,1.0247004167779792},location.rate_median=0.8028053243761422,height_median=0.24383561643844598,location.set.prob={1.0},height_range={0.24383561643830723,0.243835616438584},location.rate=0.8073631393398963,height_95%_HPD={0.24383561643838195,0.24383561643851004},default.rate_median=8.92455972395866E-4,length_median=0.07816505433371501,location="Northeast",location.prob=1.0,location.set={"Northeast"},location.rate_range={0.42448391338960223,1.331227935658132},height=0.2438356164384459]:0.08974744079998)[&length_range={3.351781285404E-4,0.054634265162},default.rate_95%_HPD={8.125693338666182E-4,9.40724418807356E-4},length_95%_HPD={3.351781285404E-4,0.04057939616159},default.rate_range={8.125693338666182E-4,9.696499281501852E-4},default.rate=8.868425491323288E-4,length=0.014143552029495295,posterior=9.444444444444445E-4,location.rate_95%_HPD={0.6490937405671223,1.0219582848853477},location.rate_median=0.8149253295827729,height_median=0.3203250896334763,location.set.prob={1.0},height_range={0.2844563589217258,0.3574005054963167},location.rate=0.8071061250655359,height_95%_HPD={0.29137239505475826,0.3574005054963167},default.rate_median=8.888024714327759E-4,length_median=0.009535003218109,location="Northeast",location.prob=1.0,location.set={"Northeast"},location.rate_range={0.6003665144064352,1.0219582848853477},height=0.3229251057380763]:0.04057939616159)[&default.rate=8.87778439597995E-4,length=0.01192580608001,posterior=1.8518518518518518E-5,location="Northeast",location.prob=1.0,location.set={"Northeast"},location.set.prob={1.0},height=0.3741624533999828,location.rate=0.8124187585461015]:0.01192580608001,(139[&length_range={0.008148281327281,0.2254642451683},default.rate_95%_HPD={8.107212746362808E-4,9.728337194427039E-4},length_95%_HPD={0.04613585631199,0.1828144263572},default.rate_range={8.000261883460774E-4,9.999956221596782E-4},default.rate=8.93447556451968E-4,length=0.10994118405945537,location.rate_95%_HPD={0.5897047145561718,1.0247004167779792},location.rate_median=0.8028053243761422,height_median=0.17534246575337425,location.set.prob={1.0},height_range={0.17534246575323703,0.17534246575352155},location.rate=0.8073631393398963,height_95%_HPD={0.1753424657533002,0.17534246575344503},default.rate_median=8.92455972395866E-4,length_median=0.092766739906935,location="Northeast",location.prob=1.0,location.set={"Northeast"},location.rate_range={0.42448391338960223,1.331227935658132},height=0.1753424657533802]:0.1852037712425,((293[&length_range={6.907193731926E-4,0.1038788112096},default.rate_95%_HPD={8.107212746362808E-4,9.728337194427039E-4},length_95%_HPD={0.006376193613623,0.05896514195179},default.rate_range={8.000261883460774E-4,9.999956221596782E-4},default.rate=8.93447556451968E-4,length=0.035230058875061844,location.rate_95%_HPD={0.5897047145561718,1.0247004167779792},location.rate_median=0.8028053243761422,height_median=0.2794520547945468,location.set.prob={1.0},height_range={0.2794520547944328,0.2794520547946685},location.rate=0.8073631393398963,height_95%_HPD={0.2794520547944909,0.279452054794603},default.rate_median=8.92455972395866E-4,length_median=0.035546668390084996,location="Northeast",location.prob=1.0,location.set={"Northeast"},location.rate_range={0.42448391338960223,1.331227935658132},height=0.27945205479433816]:0.03502818907773,(((271[&length_range={0.004556586634046,0.09791400235044},default.rate_95%_HPD={8.107212746362808E-4,9.728337194427039E-4},length_95%_HPD={0.01095893794131,0.02525063424988},default.rate_range={8.000261883460774E-4,9.999956221596782E-4},default.rate=8.93447556451968E-4,length=0.015921775779322276,location.rate_95%_HPD={0.5897047145561718,1.0247004167779792},location.rate_median=0.8028053243761422,height_median=0.2493150684931607,location.set.prob={1.0},height_range={0.24931506849303778,0.24931506849327661},location.rate=0.8073631393398963,height_95%_HPD={0.24931506849310373,0.24931506849321708},default.rate_median=8.92455972395866E-4,length_median=0.0143523995996,location="Northeast",location.prob=1.0,location.set={"Northeast"},location.rate_range={0.42448391338960223,1.331227935658132},height=0.24931506849316068]:0.0130711920793,270[&length_range={3.383165342319E-8,0.07015358417589},default.rate_95%_HPD={8.107212746362808E-4,9.728337194427039E-4},length_95%_HPD={3.383165342319E-8,0.0142703456833},default.rate_range={8.000261883460774E-4,9.999956221596782E-4},default.rate=8.93447556451968E-4,length=0.004959959152909313,location.rate_95%_HPD={0.5897047145561718,1.0247004167779792},location.rate_median=0.8028053243761422,height_median=0.2602739726028177,location.set.prob={1.0},height_range={0.2602739726026978,0.2602739726029335},location.rate=0.8073631393398963,height_95%_HPD={0.26027397260276186,0.26027397260287466},default.rate_median=8.92455972395866E-4,length_median=0.003395507087856,location="Northeast",location.prob=1.0,location.set={"Northeast"},location.rate_range={0.42448391338960223,1.331227935658132},height=0.2602739726026573]:0.002112287969644)[&length_range={6.693875580144E-5,0.1166907227807},default.rate_95%_HPD={8.107357660604222E-4,9.72856313647979E-4},length_95%_HPD={6.640323269776E-4,0.05896988453011},default.rate_range={8.000261883460774E-4,9.999956221596782E-4},default.rate=8.934625349353135E-4,length=0.02574802960848317,posterior=0.9991296296296296,location.rate_95%_HPD={0.5897047145561718,1.0247004167779792},location.rate_median=0.8028356606432154,height_median=0.26366666443464504,location.set.prob={1.0},height_range={0.2602740064345069,0.330427556778685},location.rate=0.8073944157189568,height_95%_HPD={0.2602740064345069,0.2745231493885216},default.rate_median=8.924829717397545E-4,length_median=0.02070588146321,location="Northeast",location.prob=1.0,location.set={"Northeast"},location.rate_range={0.42448391338960223,1.331227935658132},height=0.26522515326231394]:0.01515178592707,((((284[&length_range={0.002687108209168,0.1677207963025},default.rate_95%_HPD={8.107212746362808E-4,9.728337194427039E-4},length_95%_HPD={0.01500619132923,0.07822953678604},default.rate_range={8.000261883460774E-4,9.999956221596782E-4},default.rate=8.93447556451968E-4,length=0.04889189183078836,location.rate_95%_HPD={0.5897047145561718,1.0247004167779792},location.rate_median=0.8028053243761422,height_median=0.1917808219179732,location.set.prob={1.0},height_range={0.19178082191785575,0.1917808219180975},location.rate=0.8073631393398963,height_95%_HPD={0.19178082191791468,0.19178082191802948},default.rate_median=8.92455972395866E-4,length_median=0.048094757619755,location="Northeast",location.prob=1.0,location.set={"Northeast"},location.rate_range={0.42448391338960223,1.331227935658132},height=0.1917808219180261]:0.06324913826528,282[&length_range={1.800245475871E-4,0.1487733292579},default.rate_95%_HPD={8.107212746362808E-4,9.728337194427039E-4},length_95%_HPD={0.008393990874648,0.07529397149349},default.rate_range={8.000261883460774E-4,9.999956221596782E-4},default.rate=8.93447556451968E-4,length=0.04485910306125948,location.rate_95%_HPD={0.5897047145561718,1.0247004167779792},location.rate_median=0.8028053243761422,height_median=0.197260273972688,location.set.prob={1.0},height_range={0.19726027397256574,0.19726027397281007},location.rate=0.8073631393398963,height_95%_HPD={0.19726027397263085,0.19726027397274604},default.rate_median=8.92455972395866E-4,length_median=0.043886077207679994,location="Northeast",location.prob=1.0,location.set={"Northeast"},location.rate_range={0.42448391338960223,1.331227935658132},height=0.19726027397275825]:0.05776968621057)[&length_range={4.879764763766E-6,0.1284559235657},default.rate_95%_HPD={8.1280457664175E-4,9.763852898457789E-4},length_95%_HPD={4.879764763766E-6,0.05083797968253},default.rate_range={8.000764837166105E-4,9.999956221596782E-4},default.rate=8.963890080780862E-4,length=0.02275925314725017,posterior=0.398037037037037,location.rate_95%_HPD={0.5997881677127246,1.0358703665474034},location.rate_median=0.8054209488884643,height_median=0.22718493625406389,location.set.prob={1.0},height_range={0.19744029852025066,0.28836960773937415},location.rate=0.8100115093246474,height_95%_HPD={0.20365652400562498,0.2566976755135667},default.rate_median=8.958742202704135E-4,length_median=0.02076532256089,location="Northeast",location.prob=1.0,location.set={"Northeast"},location.rate_range={0.4448164112813023,1.331227935658132},height=0.22829204823792745]:2.917346657829E-4,272[&length_range={1.749627556169E-7,0.120871919955},default.rate_95%_HPD={8.107212746362808E-4,9.728337194427039E-4},length_95%_HPD={1.749627556169E-7,0.03529214898436},default.rate_range={8.000261883460774E-4,9.999956221596782E-4},default.rate=8.93447556451968E-4,length=0.015052618618582784,location.rate_95%_HPD={0.5897047145561718,1.0247004167779792},location.rate_median=0.8028053243761422,height_median=0.23287671232878898,location.set.prob={1.0},height_range={0.23287671232866475,0.23287671232890853},location.rate=0.8073631393398963,height_95%_HPD={0.23287671232873183,0.2328767123288458},default.rate_median=8.92455972395866E-4,length_median=0.012191083872725,location="Northeast",location.prob=1.0,location.set={"Northeast"},location.rate_range={0.42448391338960223,1.331227935658132},height=0.23287671232894266]:0.02244498252025)[&length_range={9.94371943619E-7,0.09727577629294},default.rate_95%_HPD={8.12200193516934E-4,9.753985215882714E-4},length_95%_HPD={9.94371943619E-7,0.0348881551564},default.rate_range={8.001553391681282E-4,9.999956221596782E-4},default.rate=8.96059288424215E-4,length=0.012795086936718604,posterior=0.1925,location.rate_95%_HPD={0.5999309336316714,1.0309146056298124},location.rate_median=0.8055450956838958,height_median=0.24304727888534097,location.set.prob={1.0},height_range={0.23287935068326798,0.2880998277981706},location.rate=0.8103426812128397,height_95%_HPD={0.23287935068326798,0.26097023906862554},default.rate_median=8.953800503518717E-4,length_median=0.009620401322791,location="Northeast",location.prob=1.0,location.set={"Northeast"},location.rate_range={0.4448164112813023,1.3011129632913385},height=0.2453153454189184]:0.005640735874061,276[&length_range={1.040976910286E-4,0.1202264208353},default.rate_95%_HPD={8.107212746362808E-4,9.728337194427039E-4},length_95%_HPD={4.011532554399E-4,0.05312782701714},default.rate_range={8.000261883460774E-4,9.999956221596782E-4},default.rate=8.93447556451968E-4,length=0.0223261276765924,location.rate_95%_HPD={0.5897047145561718,1.0247004167779792},location.rate_median=0.8028053243761422,height_median=0.23835616438373103,location.set.prob={1.0},height_range={0.23835616438361576,0.23835616438384852},location.rate=0.8073631393398963,height_95%_HPD={0.2383561643836749,0.23835616438378893},default.rate_median=8.92455972395866E-4,length_median=0.018564846872284997,location="Northeast",location.prob=1.0,location.set={"Northeast"},location.rate_range={0.42448391338960223,1.331227935658132},height=0.23835616438373114]:0.02260626633937)[&length_range={2.081299475543E-7,0.08854611232757},default.rate_95%_HPD={8.113266249772823E-4,9.722660426953844E-4},length_95%_HPD={2.081299475543E-7,0.03916612259413},default.rate_range={8.003878567859032E-4,9.99829565964158E-4},default.rate=8.932132901269185E-4,length=0.011725542856719243,posterior=0.07925925925925927,location.rate_95%_HPD={0.5936283716864056,1.0379380421130577},location.rate_median=0.8042360958457868,height_median=0.25638673837622694,location.set.prob={1.0},height_range={0.23886522791049,0.31963354440562225},location.rate=0.8077592583042952,height_95%_HPD={0.24087653686758798,0.27246388065610894},default.rate_median=8.917512358692753E-4,length_median=0.007811620977928,location="Northeast",location.prob=1.0,location.set={"Northeast"},location.rate_range={0.48103372374519515,1.3011129632913385},height=0.25699264085995527]:0.01078324044299,286[&length_range={4.617879207081E-7,0.1129791744002},default.rate_95%_HPD={8.107212746362808E-4,9.728337194427039E-4},length_95%_HPD={4.617879207081E-7,0.03381670373878},default.rate_range={8.000261883460774E-4,9.999956221596782E-4},default.rate=8.93447556451968E-4,length=0.01377531372394166,location.rate_95%_HPD={0.5897047145561718,1.0247004167779792},location.rate_median=0.8028053243761422,height_median=0.23561643835614643,location.set.prob={1.0},height_range={0.23561643835602575,0.23561643835626653},location.rate=0.8073631393398963,height_95%_HPD={0.23561643835608895,0.23561643835620302},default.rate_median=8.92455972395866E-4,length_median=0.011281547157485,location="Northeast",location.prob=1.0,location.set={"Northeast"},location.rate_range={0.42448391338960223,1.331227935658132},height=0.23561643835630097]:0.03612923280994)[&length_range={3.273728762299E-6,0.1080577880088},default.rate_95%_HPD={8.136213161573268E-4,9.764339481269756E-4},length_95%_HPD={6.265062218902E-6,0.0610930953538},default.rate_range={8.000334988688567E-4,9.999956221596782E-4},default.rate=8.947482058516081E-4,length=0.027659318126357052,posterior=0.6893703703703704,location.rate_95%_HPD={0.5958460945693342,1.031322222365437},location.rate_median=0.8029412921530514,height_median=0.26230989277103955,location.set.prob={1.0},height_range={0.2384602620747399,0.3437328264720914},location.rate=0.8076304147148562,height_95%_HPD={0.24435227954433153,0.2823604024686698},default.rate_median=8.941294493166543E-4,length_median=0.024213464013495,location="Northeast",location.prob=1.0,location.set={"Northeast"},location.rate_range={0.42448391338960223,1.331227935658132},height=0.2633933605905077]:0.005792375333441)[&length_range={2.407004963012E-6,0.09543898349946},default.rate_95%_HPD={8.114493076431973E-4,9.738496384852185E-4},length_95%_HPD={2.407004963012E-6,0.04956606193529},default.rate_range={8.000334988688567E-4,9.999956221596782E-4},default.rate=8.946645247456842E-4,length=0.019361067333894852,posterior=0.3925,location.rate_95%_HPD={0.5894677616722185,1.0257474991288666},location.rate_median=0.803201671777925,height_median=0.27728533259823496,location.set.prob={1.0},height_range={0.26063428854559156,0.34819099147717064},location.rate=0.8078550145026773,height_95%_HPD={0.2639564928225643,0.3142666132667092},default.rate_median=8.940063510982961E-4,length_median=0.01500899910065,location="Northeast",location.prob=1.0,location.set={"Northeast"},location.rate_range={0.4413922751715997,1.3138309017180168},height=0.28066172943089945]:0.005189394707714,292[&length_range={5.394622653587E-7,0.09366935132199},default.rate_95%_HPD={8.107212746362808E-4,9.728337194427039E-4},length_95%_HPD={5.394622653587E-7,0.04241399332908},default.rate_range={8.000261883460774E-4,9.999956221596782E-4},default.rate=8.93447556451968E-4,length=0.01611477582189537,location.rate_95%_HPD={0.5897047145561718,1.0247004167779792},location.rate_median=0.8028053243761422,height_median=0.2794520547945467,location.set.prob={1.0},height_range={0.2794520547944328,0.2794520547946675},location.rate=0.8073631393398963,height_95%_HPD={0.27945205479449065,0.279452054794603},default.rate_median=8.92455972395866E-4,length_median=0.01004141369142,location="Northeast",location.prob=1.0,location.set={"Northeast"},location.rate_range={0.42448391338960223,1.331227935658132},height=0.2794520547943383]:0.003275386412695)[&length_range={1.39729624149E-7,0.09753686415594},default.rate_95%_HPD={8.135087015709131E-4,9.761479872209486E-4},length_95%_HPD={1.39729624149E-7,0.04714205252414},default.rate_range={8.000334988688567E-4,9.999956221596782E-4},default.rate=8.952050660643637E-4,length=0.019934683187940155,posterior=0.5803703703703704,location.rate_95%_HPD={0.5899475144545019,1.0257474991288666},location.rate_median=0.8037693437619011,height_median=0.29204046279655943,location.set.prob={3.190810465858328E-5,0.9999680918953414},height_range={0.27945422086309923,0.3731244664142505},location.rate=0.8086052873480435,height_95%_HPD={0.27945422086309923,0.3221868542800036},default.rate_median=8.946850421475382E-4,length_median=0.01796400648425,location="Northeast",location.prob=0.9999680918953414,location.set={"North","Northeast"},location.rate_range={0.42448391338960223,1.331227935658132},height=0.2978937635041636]:0.03175280266504)[&length_range={2.746136987681E-4,0.1129772468879},default.rate_95%_HPD={8.107212746362808E-4,9.72856313647979E-4},length_95%_HPD={0.004388583361755,0.06843625071318},default.rate_range={8.000261883460774E-4,9.999956221596782E-4},default.rate=8.934405681627078E-4,length=0.03482384870196083,posterior=0.9932407407407408,location.rate_95%_HPD={0.5920779907518516,1.0265654865852327},location.rate_median=0.8026284871738179,height_median=0.3181251689724943,location.set.prob={2.237345017246201E-4,0.9997762654982754},height_range={0.28172939279106446,0.38333086600416255},location.rate=0.8071589583340513,height_95%_HPD={0.28863272791191763,0.34183363212282214},default.rate_median=8.924561086320788E-4,length_median=0.03318831216049,location="Northeast",location.prob=0.9997762654982754,location.set={"North","Northeast"},location.rate_range={0.42448391338960223,1.331227935658132},height=0.3180682691701035]:0.03239854111914,435[&length_range={7.631623628601E-7,0.1099838115797},default.rate_95%_HPD={8.107212746362808E-4,9.728337194427039E-4},length_95%_HPD={7.631623628601E-7,0.05454651766586},default.rate_range={8.000261883460774E-4,9.999956221596782E-4},default.rate=8.93447556451968E-4,length=0.024611584886211933,location.rate_95%_HPD={0.5897047145561718,1.0247004167779792},location.rate_median=0.8028053243761422,height_median=0.29315068493156105,location.set.prob={1.0},height_range={0.29315068493143914,0.29315068493167595},location.rate=0.8073631393398963,height_95%_HPD={0.29315068493150476,0.293150684931617},default.rate_median=8.92455972395866E-4,length_median=0.02244278585389,location="Northeast",location.prob=1.0,location.set={"Northeast"},location.rate_range={0.42448391338960223,1.331227935658132},height=0.29315068493129137]:0.05372810005986)[&length_range={2.295539497876E-6,0.06995714682246},default.rate_95%_HPD={8.011184253935057E-4,9.642114446733655E-4},length_95%_HPD={2.295539497876E-6,0.03695038268705},default.rate_range={8.011184253935057E-4,9.968773714905798E-4},default.rate=8.959984416222189E-4,length=0.01188220782808698,posterior=0.0060185185185185185,location.rate_95%_HPD={0.5578883961545303,1.0332605024766512},location.rate_median=0.7967706419006122,height_median=0.33258000066144094,location.set.prob={1.0},height_range={0.2953743627776225,0.3900671011274571},location.rate=0.8020570815252531,height_95%_HPD={0.30962156499087495,0.3720692474278583},default.rate_median=8.938225399268743E-4,length_median=0.008292458241777,location="Northeast",location.prob=1.0,location.set={"Northeast"},location.rate_range={0.5315385072893309,1.1190484969677221},height=0.3339656348910502]:0.01366745200443)[&length_range={2.984501736008E-4,0.02554202248418},default.rate_95%_HPD={8.125889667477615E-4,9.184288068433424E-4},length_95%_HPD={2.984501736008E-4,0.02554202248418},default.rate_range={8.125889667477615E-4,9.184288068433424E-4},default.rate=8.729320710630329E-4,length=0.009698974836136598,posterior=5.555555555555556E-5,location.rate_95%_HPD={0.6611560843186375,0.9804028215560645},location.rate_median=0.8124187585461015,height_median=0.35182890455880095,location.set.prob={1.0},height_range={0.32670874505106035,0.3605462369958128},location.rate=0.8179925548069344,height_95%_HPD={0.32670874505106035,0.3605462369958128},default.rate_median=8.87778439597995E-4,length_median=0.003256451850629,location="Northeast",location.prob=1.0,location.set={"Northeast"},location.rate_range={0.6611560843186375,0.9804028215560645},height=0.3463612955352247]:0.02554202248418)[&default.rate=8.87778439597995E-4,length=0.004070477860896,posterior=1.8518518518518518E-5,location="Northeast",location.prob=1.0,location.set={"Northeast"},location.set.prob={1.0},height=0.38608825947999276,location.rate=0.8124187585461015]:0.004070477860896,((((423[&length_range={5.565650070033E-5,0.1427938807169},default.rate_95%_HPD={8.107212746362808E-4,9.728337194427039E-4},length_95%_HPD={2.428218309488E-4,0.08033808963274},default.rate_range={8.000261883460774E-4,9.999956221596782E-4},default.rate=8.93447556451968E-4,length=0.03172990562339417,location.rate_95%_HPD={0.5897047145561718,1.0247004167779792},location.rate_median=0.8028053243761422,height_median=0.2547945205481029,location.set.prob={1.0},height_range={0.2547945205479891,0.25479452054824697},location.rate=0.8073631393398963,height_95%_HPD={0.25479452054804597,0.25479452054816004},default.rate_median=8.92455972395866E-4,length_median=0.02080815847613,location="Northeast",location.prob=1.0,location.set={"Northeast"},location.rate_range={0.42448391338960223,1.331227935658132},height=0.2547945205479438]:0.08234551700892,((133[&length_range={7.604366107531E-4,0.1607945709773},default.rate_95%_HPD={8.107212746362808E-4,9.728337194427039E-4},length_95%_HPD={0.003958654026287,0.04471550172484},default.rate_range={8.000261883460774E-4,9.999956221596782E-4},default.rate=8.93447556451968E-4,length=0.024150760571507588,location.rate_95%_HPD={0.5897047145561718,1.0247004167779792},location.rate_median=0.8028053243761422,height_median=0.23561643835614643,location.set.prob={1.0},height_range={0.2356164383560355,0.23561643835627374},location.rate=0.8073631393398963,height_95%_HPD={0.23561643835608895,0.23561643835620305},default.rate_median=8.92455972395866E-4,length_median=0.02219820977617,location="Northeast",location.prob=1.0,location.set={"Northeast"},location.rate_range={0.42448391338960223,1.331227935658132},height=0.23561643835630117]:0.04179587101397,(122[&length_range={7.498190890005E-4,0.1377231448622},default.rate_95%_HPD={8.107212746362808E-4,9.728337194427039E-4},length_95%_HPD={0.004233666472013,0.04521710065587},default.rate_range={8.000261883460774E-4,9.999956221596782E-4},default.rate=8.93447556451968E-4,length=0.024232109948705158,location.rate_95%_HPD={0.5897047145561718,1.0247004167779792},location.rate_median=0.8028053243761422,height_median=0.23561643835614637,location.set.prob={1.0},height_range={0.23561643835603457,0.23561643835627452},location.rate=0.8073631393398963,height_95%_HPD={0.2356164383560887,0.23561643835620322},default.rate_median=8.92455972395866E-4,length_median=0.02218757968354,location="Northeast",location.prob=1.0,location.set={"Northeast"},location.rate_range={0.42448391338960223,1.331227935658132},height=0.23561643835630094]:0.04156516110646,(((116[&length_range={0.007072813721462,0.1350764728175},default.rate_95%_HPD={8.107212746362808E-4,9.728337194427039E-4},length_95%_HPD={0.02524244259521,0.07097462637177},default.rate_range={8.000261883460774E-4,9.999956221596782E-4},default.rate=8.93447556451968E-4,length=0.051377464522714154,location.rate_95%_HPD={0.5897047145561718,1.0247004167779792},location.rate_median=0.8028053243761422,height_median=0.19452054794533083,location.set.prob={1.0},height_range={0.19452054794522078,0.19452054794545753},location.rate=0.8073631393398963,height_95%_HPD={0.1945205479452728,0.19452054794538814},default.rate_median=8.92455972395866E-4,length_median=0.051838740197945,location="Northeast",location.prob=1.0,location.set={"Northeast"},location.rate_range={0.42448391338960223,1.331227935658132},height=0.19452054794539247]:0.05159504781222,147[&length_range={0.009147481006412,0.1099705856958},default.rate_95%_HPD={8.107212746362808E-4,9.728337194427039E-4},length_95%_HPD={0.03887819348305,0.08367927830388},default.rate_range={8.000261883460774E-4,9.999956221596782E-4},default.rate=8.93447556451968E-4,length=0.06360988016354631,location.rate_95%_HPD={0.5897047145561718,1.0247004167779792},location.rate_median=0.8028053243761422,height_median=0.178082191780959,location.set.prob={1.0},height_range={0.17808219178084456,0.17808219178108753},location.rate=0.8073631393398963,height_95%_HPD={0.17808219178090062,0.1780821917810157},default.rate_median=8.92455972395866E-4,length_median=0.063505371408135,location="Northeast",location.prob=1.0,location.set={"Northeast"},location.rate_range={0.42448391338960223,1.331227935658132},height=0.17808219178095835]:0.06803340397659)[&length_range={1.152819052996E-7,0.05762144802674},default.rate_95%_HPD={8.12072094555751E-4,9.738736101193718E-4},length_95%_HPD={1.152819052996E-7,0.03038390534842},default.rate_range={8.000261883460774E-4,9.999859899412732E-4},default.rate=8.939515093785347E-4,length=0.011167977042730818,posterior=0.2858703703703704,location.rate_95%_HPD={0.6026601460137102,1.0368271743370572},location.rate_median=0.8029941565354131,height_median=0.23750695742567746,location.set.prob={1.0},height_range={0.20159336166683797,0.28153423519366333},location.rate=0.8077436244344125,height_95%_HPD={0.21607419705091302,0.25826886683248607},default.rate_median=8.933355447647312E-4,length_median=0.008552288347823,location="Northeast",location.prob=1.0,location.set={"Northeast"},location.rate_range={0.4413922751715997,1.3011129632913385},height=0.23789185639268556]:0.00940514645525,140[&length_range={6.626153589012E-5,0.08611338472881},default.rate_95%_HPD={8.107212746362808E-4,9.728337194427039E-4},length_95%_HPD={7.160687062645E-4,0.02725508503416},default.rate_range={8.000261883460774E-4,9.999956221596782E-4},default.rate=8.93447556451968E-4,length=0.014354508904254245,location.rate_95%_HPD={0.5897047145561718,1.0247004167779792},location.rate_median=0.8028053243761422,height_median=0.23561643835614635,location.set.prob={1.0},height_range={0.23561643835603457,0.23561643835627252},location.rate=0.8073631393398963,height_95%_HPD={0.2356164383560888,0.23561643835620308},default.rate_median=8.92455972395866E-4,length_median=0.014272099211554999,location="Northeast",location.prob=1.0,location.set={"Northeast"},location.rate_range={0.42448391338960223,1.331227935658132},height=0.23561643835630106]:0.01990430385665)[&length_range={1.051370951521E-6,0.08683053170056},default.rate_95%_HPD={8.06734731292285E-4,9.669066982961833E-4},length_95%_HPD={1.051370951521E-6,0.01610866962666},default.rate_range={8.000261883460774E-4,9.99939128301967E-4},default.rate=8.904470069974244E-4,length=0.005522994418605445,posterior=0.14455555555555555,location.rate_95%_HPD={0.5975330815569591,1.0258681877253044},location.rate_median=0.7999511440395987,height_median=0.2506869430657312,location.set.prob={1.0},height_range={0.23568961190745805,0.2817612995283265},location.rate=0.804418740323935,height_95%_HPD={0.23706787105754384,0.2628671958626861},default.rate_median=8.885761073948559E-4,length_median=0.0037833066297845,location="Northeast",location.prob=1.0,location.set={"Northeast"},location.rate_range={0.4552770748290633,1.278074342528349},height=0.25040629846625184]:0.008211488413005,123[&length_range={0.00255493860242,0.1201576469941},default.rate_95%_HPD={8.107212746362808E-4,9.728337194427039E-4},length_95%_HPD={0.01879140340984,0.06460651491893},default.rate_range={8.000261883460774E-4,9.999956221596782E-4},default.rate=8.93447556451968E-4,length=0.044823338660716375,location.rate_95%_HPD={0.5897047145561718,1.0247004167779792},location.rate_median=0.8028053243761422,height_median=0.20000000000004553,location.set.prob={1.0},height_range={0.19999999999993234,0.20000000000016752},location.rate=0.8073631393398963,height_95%_HPD={0.19999999999998802,0.20000000000010298},default.rate_median=8.92455972395866E-4,length_median=0.045037260253995,location="Northeast",location.prob=1.0,location.set={"Northeast"},location.rate_range={0.42448391338960223,1.331227935658132},height=0.20000000000012422]:0.06373223062576)[&length_range={1.443203813056E-5,0.0928542308504},default.rate_95%_HPD={8.113152445289963E-4,9.72856313647979E-4},length_95%_HPD={1.443203813056E-5,0.03277087428939},default.rate_range={8.000261883460774E-4,9.999956221596782E-4},default.rate=8.923329205925122E-4,length=0.012715822952320372,posterior=0.8557777777777777,location.rate_95%_HPD={0.5897423497394565,1.0247793042965432},location.rate_median=0.8049628835220217,height_median=0.2549386447408459,location.set.prob={1.0},height_range={0.23586563366078164,0.3217298230849287},location.rate=0.8094283877272305,height_95%_HPD={0.23815451511700142,0.2688070956437515},default.rate_median=8.912198808147288E-4,length_median=0.009981121134599001,location="Northeast",location.prob=1.0,location.set={"Northeast"},location.rate_range={0.4413680964163052,1.331227935658132},height=0.2543597995627107]:0.0134493688368)[&length_range={2.591355000248E-6,0.06709058280579},default.rate_95%_HPD={8.14840478633787E-4,9.752218121599223E-4},length_95%_HPD={2.591355000248E-6,0.0175504035321},default.rate_range={8.003050286310671E-4,9.99637283760634E-4},default.rate=8.937404543736684E-4,length=0.005771293717937151,posterior=0.03627777777777778,location.rate_95%_HPD={0.595464932310195,1.0223245196493116},location.rate_median=0.8059949094498278,height_median=0.2620507681738834,location.set.prob={1.0},height_range={0.24158565812180938,0.3324283137015219},location.rate=0.8107679257414456,height_95%_HPD={0.24610352486347445,0.28368536793012106},default.rate_median=8.925089224001997E-4,length_median=0.003721851456712,location="Northeast",location.prob=1.0,location.set={"Northeast"},location.rate_range={0.4808041717381459,1.272501541216178},height=0.2636242171581188]:2.307099075101E-4)[&length_range={2.264468256863E-5,0.04442598821966},default.rate_95%_HPD={8.18794931719431E-4,9.687540759886874E-4},length_95%_HPD={2.264468256863E-5,0.01999386610062},default.rate_range={8.058092056703291E-4,9.918485650656566E-4},default.rate=8.980854964170072E-4,length=0.00665331297266667,posterior=0.005740740740740741,location.rate_95%_HPD={0.6184487679757439,1.022519573232623},location.rate_median=0.8131105875134921,height_median=0.26397997454884115,location.set.prob={1.0},height_range={0.24582905340652192,0.331379117558698},location.rate=0.8174499890059651,height_95%_HPD={0.252358465129652,0.2873422484801719},default.rate_median=8.993449559633873E-4,length_median=0.004450672193426,location="Northeast",location.prob=1.0,location.set={"Northeast"},location.rate_range={0.5830472819740086,1.1269124999595017},height=0.26568338207308245]:0.001006803102178,((((124[&length_range={5.084078077573E-4,0.1339397002052},default.rate_95%_HPD={8.107212746362808E-4,9.728337194427039E-4},length_95%_HPD={0.003753934921963,0.0439194218579},default.rate_range={8.000261883460774E-4,9.999956221596782E-4},default.rate=8.93447556451968E-4,length=0.02269273766397218,location.rate_95%_HPD={0.5897047145561718,1.0247004167779792},location.rate_median=0.8028053243761422,height_median=0.23835616438373108,location.set.prob={1.0},height_range={0.2383561643836167,0.2383561643838625},location.rate=0.8073631393398963,height_95%_HPD={0.2383561643836736,0.2383561643837878},default.rate_median=8.92455972395866E-4,length_median=0.020333988676909998,location="Northeast",location.prob=1.0,location.set={"Northeast"},location.rate_range={0.42448391338960223,1.331227935658132},height=0.2383561643837311]:0.01667017606386,117[&length_range={1.485581423289E-4,0.1182068267302},default.rate_95%_HPD={8.107212746362808E-4,9.728337194427039E-4},length_95%_HPD={0.005848793030532,0.04862438110806},default.rate_range={8.000261883460774E-4,9.999956221596782E-4},default.rate=8.93447556451968E-4,length=0.028240734736089075,location.rate_95%_HPD={0.5897047145561718,1.0247004167779792},location.rate_median=0.8028053243761422,height_median=0.2219178082191322,location.set.prob={1.0},height_range={0.22191780821901555,0.22191780821926654},location.rate=0.8073631393398963,height_95%_HPD={0.22191780821907386,0.22191780821918825},default.rate_median=8.92455972395866E-4,length_median=0.02980096156803,location="Northeast",location.prob=1.0,location.set={"Northeast"},location.rate_range={0.42448391338960223,1.331227935658132},height=0.2219178082192752]:0.03310853222846)[&length_range={6.864948984553E-6,0.07914342329124},default.rate_95%_HPD={8.03740596004063E-4,9.634035863094959E-4},length_95%_HPD={1.229619510573E-5,0.01812077785835},default.rate_range={8.003050286310671E-4,9.989100136944024E-4},default.rate=8.914045417712229E-4,length=0.006394958172111334,posterior=0.04033333333333333,location.rate_95%_HPD={0.6022414701746467,1.0362753392113149},location.rate_median=0.7973751500991282,height_median=0.2551252300820068,location.set.prob={1.0},height_range={0.23967459323438906,0.29707729598919197},location.rate=0.8033496320664123,height_95%_HPD={0.2411702515046082,0.2677203398766412},default.rate_median=8.910016986933986E-4,length_median=0.004571507557523001,location="Northeast",location.prob=1.0,location.set={"Northeast"},location.rate_range={0.4950100377711361,1.1754470008364297},height=0.25561497738517064]:1.255931099539E-4,(125[&length_range={4.427900590631E-8,0.06942112575597},default.rate_95%_HPD={8.107212746362808E-4,9.728337194427039E-4},length_95%_HPD={4.427900590631E-8,0.02724979425645},default.rate_range={8.000261883460774E-4,9.999956221596782E-4},default.rate=8.93447556451968E-4,length=0.010061979865596527,location.rate_95%_HPD={0.5897047145561718,1.0247004167779792},location.rate_median=0.8028053243761422,height_median=0.21369863013705998,location.set.prob={1.0},height_range={0.21369863013694457,0.21369863013719353},location.rate=0.8073631393398963,height_95%_HPD={0.21369863013700266,0.2136986301371174},default.rate_median=8.92455972395866E-4,length_median=0.0072640574850125,location="Northeast",location.prob=1.0,location.set={"Northeast"},location.rate_range={0.42448391338960223,1.331227935658132},height=0.21369863013719126]:0.004513057361596,118[&length_range={0.002739770306363,0.07216085178332},default.rate_95%_HPD={8.107212746362808E-4,9.728337194427039E-4},length_95%_HPD={0.002739770306363,0.02998412323436},default.rate_range={8.000261883460774E-4,9.999956221596782E-4},default.rate=8.93447556451968E-4,length=0.012798697520657038,location.rate_95%_HPD={0.5897047145561718,1.0247004167779792},location.rate_median=0.8028053243761422,height_median=0.21095890410970253,location.set.prob={1.0},height_range={0.21095890410958676,0.21095890410983553},location.rate=0.8073631393398963,height_95%_HPD={0.21095890410964502,0.21095890410976004},default.rate_median=8.92455972395866E-4,length_median=0.01000378351237,location="Northeast",location.prob=1.0,location.set={"Northeast"},location.rate_range={0.42448391338960223,1.331227935658132},height=0.21095890410982918]:0.007252783388953)[&length_range={9.456212287537E-5,0.1289938288068},default.rate_95%_HPD={8.107212746362808E-4,9.728337194427039E-4},length_95%_HPD={0.003129968327159,0.04939608236161},default.rate_range={8.000261883460774E-4,9.999956221596782E-4},default.rate=8.934563364856237E-4,length=0.027225786317130508,posterior=0.9993703703703704,location.rate_95%_HPD={0.5897423497394565,1.0247004167779792},location.rate_median=0.8028146826111173,height_median=0.22095521727183148,location.set.prob={1.0},height_range={0.21369867441599308,0.2831197558929681},location.rate=0.8073845475233482,height_95%_HPD={0.21370097481185796,0.2408823983582105},default.rate_median=8.924780891821449E-4,length_median=0.02660656719547,location="Northeast",location.prob=1.0,location.set={"Northeast"},location.rate_range={0.42448391338960223,1.331227935658132},height=0.2237409680948289]:0.03694024605889)[&length_range={2.661706185852E-5,0.05136636212025},default.rate_95%_HPD={8.068056134513888E-4,9.651948084448332E-4},length_95%_HPD={2.661706185852E-5,0.01698674859327},default.rate_range={8.005014444628955E-4,9.920925597502734E-4},default.rate=8.8943150189596E-4,length=0.005967434729730374,posterior=0.0062037037037037035,location.rate_95%_HPD={0.5782489101616355,1.016320106313686},location.rate_median=0.7926069482925662,height_median=0.25689658084637707,location.set.prob={1.0},height_range={0.24186910195966935,0.27781206442515194},location.rate=0.8017022742833992,height_95%_HPD={0.246654572469832,0.26971340030120006},default.rate_median=8.885655022298195E-4,length_median=0.004064088183127,location="Northeast",location.prob=1.0,location.set={"Northeast"},location.rate_range={0.5439591020130824,1.1265837142834243},height=0.2574237341754781]:0.006065175740989,((121[&length_range={1.232028019886E-4,0.1091997272155},default.rate_95%_HPD={8.107212746362808E-4,9.728337194427039E-4},length_95%_HPD={0.003266874406312,0.04120931412725},default.rate_range={8.000261883460774E-4,9.999956221596782E-4},default.rate=8.93447556451968E-4,length=0.022826172931109258,location.rate_95%_HPD={0.5897047145561718,1.0247004167779792},location.rate_median=0.8028053243761422,height_median=0.23013698630143156,location.set.prob={1.0},height_range={0.2301369863013205,0.23013698630155777},location.rate=0.8073631393398963,height_95%_HPD={0.23013698630137458,0.23013698630148915},default.rate_median=8.92455972395866E-4,length_median=0.023871709229975002,location="Northeast",location.prob=1.0,location.set={"Northeast"},location.rate_range={0.42448391338960223,1.331227935658132},height=0.2301369863015845]:0.0254194981811,(146[&length_range={1.583319680643E-7,0.07777017624367},default.rate_95%_HPD={8.107212746362808E-4,9.728337194427039E-4},length_95%_HPD={1.583319680643E-7,0.03422669232243},default.rate_range={8.000261883460774E-4,9.999956221596782E-4},default.rate=8.93447556451968E-4,length=0.013882652517385418,location.rate_95%_HPD={0.5897047145561718,1.0247004167779792},location.rate_median=0.8028053243761422,height_median=0.1945205479453308,location.set.prob={1.0},height_range={0.19452054794521748,0.19452054794547352},location.rate=0.8073631393398963,height_95%_HPD={0.1945205479452729,0.194520547945388},default.rate_median=8.92455972395866E-4,length_median=0.01090962352793,location="Northeast",location.prob=1.0,location.set={"Northeast"},location.rate_range={0.42448391338960223,1.331227935658132},height=0.1945205479453922]:0.003995984657384,137[&length_range={0.02465769257864,0.1024277104903},default.rate_95%_HPD={8.107212746362808E-4,9.728337194427039E-4},length_95%_HPD={0.02465769257864,0.0588842265691},default.rate_range={8.000261883460774E-4,9.999956221596782E-4},default.rate=8.93447556451968E-4,length=0.03854018676405712,location.rate_95%_HPD={0.5897047145561718,1.0247004167779792},location.rate_median=0.8028053243761422,height_median=0.16986301369865953,location.set.prob={1.0},height_range={0.1698630136985425,0.16986301369879353},location.rate=0.8073631393398963,height_95%_HPD={0.16986301369860068,0.16986301369871604},default.rate_median=8.92455972395866E-4,length_median=0.0355671577746,location="Northeast",location.prob=1.0,location.set={"Northeast"},location.rate_range={0.42448391338960223,1.331227935658132},height=0.16986301369868767]:0.02865351890406)[&length_range={5.116984926094E-4,0.1444197586705},default.rate_95%_HPD={8.107212746362808E-4,9.728337194427039E-4},length_95%_HPD={0.01306546840717,0.0695295651511},default.rate_range={8.000261883460774E-4,9.999956221596782E-4},default.rate=8.93447556451968E-4,length=0.04269444365369176,posterior=1.0,location.rate_95%_HPD={0.5897047145561718,1.0247004167779792},location.rate_median=0.8028053243761422,height_median=0.20543017147320852,location.set.prob={1.0},height_range={0.19452070627729084,0.27229072418894673},location.rate=0.8073631393398963,height_95%_HPD={0.19452070627729084,0.22874724026773818},default.rate_median=8.92455972395866E-4,length_median=0.042193885447375,location="Northeast",location.prob=1.0,location.set={"Northeast"},location.rate_range={0.42448391338960223,1.331227935658132},height=0.20840320046271535]:0.05703995187982)[&length_range={1.029749472192E-6,0.07503095367546},default.rate_95%_HPD={8.087052065292344E-4,9.705186045320096E-4},length_95%_HPD={1.029749472192E-6,0.02299486259938},default.rate_range={8.001553391681282E-4,9.999859899412732E-4},default.rate=8.927070295904508E-4,length=0.008284812347770502,posterior=0.06062962962962963,location.rate_95%_HPD={0.5859260630043093,1.0148176644370253},location.rate_median=0.7982714602203149,height_median=0.24957861603310058,location.set.prob={1.0},height_range={0.2303844012506045,0.28327828102501507},location.rate=0.803287639192192,height_95%_HPD={0.23251097563241205,0.26286099025765286},default.rate_median=8.917557373127499E-4,length_median=0.0062019686959725005,location="Northeast",location.prob=1.0,location.set={"Northeast"},location.rate_range={0.4552770748290633,1.2133082781367202},height=0.24889917850611848]:0.003383312299006,(120[&length_range={2.023357867823E-4,0.112379000353},default.rate_95%_HPD={8.107212746362808E-4,9.728337194427039E-4},length_95%_HPD={0.004692535659321,0.04572798134524},default.rate_range={8.000261883460774E-4,9.999956221596782E-4},default.rate=8.93447556451968E-4,length=0.026337534852877723,location.rate_95%_HPD={0.5897047145561718,1.0247004167779792},location.rate_median=0.8028053243761422,height_median=0.2246575342467169,location.set.prob={1.0},height_range={0.22465753424660473,0.22465753424684254},location.rate=0.8073631393398963,height_95%_HPD={0.22465753424665844,0.22465753424677332},default.rate_median=8.92455972395866E-4,length_median=0.028014556352260002,location="Northeast",location.prob=1.0,location.set={"Northeast"},location.rate_range={0.42448391338960223,1.331227935658132},height=0.22465753424686782]:0.01826243683219,142[&length_range={0.02898972229516,0.1950953847259},default.rate_95%_HPD={8.107212746362808E-4,9.728337194427039E-4},length_95%_HPD={0.06696958148526,0.120013518749},default.rate_range={8.000261883460774E-4,9.999956221596782E-4},default.rate=8.93447556451968E-4,length=0.09712137127842839,location.rate_95%_HPD={0.5897047145561718,1.0247004167779792},location.rate_median=0.8028053243761422,height_median=0.14794520547957302,location.set.prob={1.0},height_range={0.14794520547942136,0.147945205479729},location.rate=0.8073631393398963,height_95%_HPD={0.14794520547950196,0.147945205479647},default.rate_median=8.92455972395866E-4,length_median=0.09784386496606,location="Northeast",location.prob=1.0,location.set={"Northeast"},location.rate_range={0.42448391338960223,1.331227935658132},height=0.147945205479574]:0.09497476559933)[&length_range={5.717928120152E-7,0.07432495240358},default.rate_95%_HPD={8.097497486333808E-4,9.724784648722263E-4},length_95%_HPD={5.717928120152E-7,0.02695844972527},default.rate_range={8.000684667621226E-4,9.993115573571445E-4},default.rate=8.927500700097592E-4,length=0.010315198269394296,posterior=0.0717962962962963,location.rate_95%_HPD={0.5933076633579125,1.015130005721742},location.rate_median=0.8032233945017704,height_median=0.24301828599673725,location.set.prob={1.0},height_range={0.22525207495172878,0.31591143111178455},location.rate=0.8057241424917251,height_95%_HPD={0.22766552491187478,0.26099902299003985},default.rate_median=8.930199527964881E-4,length_median=0.008112083668174,location="Northeast",location.prob=1.0,location.set={"Northeast"},location.rate_range={0.4413680964163052,1.2767578851283126},height=0.2441260907204692]:0.01601982570263)[&length_range={1.424128112704E-5,0.06596243444775},default.rate_95%_HPD={8.124759344812886E-4,9.670797007812363E-4},length_95%_HPD={1.424128112704E-5,0.0246418138289},default.rate_range={8.039709510691028E-4,9.99414623685978E-4},default.rate=8.962089971091699E-4,length=0.008099468988535257,posterior=0.0037962962962962963,location.rate_95%_HPD={0.6213948425834555,1.0263093648467485},location.rate_median=0.8103486094272885,height_median=0.25467949274600693,location.set.prob={1.0},height_range={0.2341810147270714,0.32410435235838225},location.rate=0.8159000906219301,height_95%_HPD={0.2376756580466402,0.27037439824042453},default.rate_median=8.9532944347425E-4,length_median=0.006224248643875,location="Northeast",location.prob=1.0,location.set={"Northeast"},location.rate_range={0.5745272040301751,1.278074342528349},height=0.2539760615232305]:0.002277312517002)[&length_range={2.385228874907E-4,0.02282000107667},default.rate_95%_HPD={8.277265873699572E-4,9.606045564993605E-4},length_95%_HPD={2.385228874907E-4,0.0199016512484},default.rate_range={8.18794931719431E-4,9.88256746086193E-4},default.rate=8.957636673493057E-4,length=0.005676394731296951,posterior=6.851851851851852E-4,location.rate_95%_HPD={0.6348022384996413,0.9819216203232595},location.rate_median=0.8490620728362991,height_median=0.2636624436234475,location.set.prob={1.0},height_range={0.25591657004480367,0.296372364927164},location.rate=0.8359454498732095,height_95%_HPD={0.25591657004480367,0.27711239933546006},default.rate_median=8.948308358745391E-4,length_median=0.003363083394267,location="Northeast",location.prob=1.0,location.set={"Northeast"},location.rate_range={0.6348022384996413,1.0767826386325619},height=0.2649725563510325]:0.005376079170607,(138[&length_range={4.304676040009E-4,0.1477973402144},default.rate_95%_HPD={8.107212746362808E-4,9.728337194427039E-4},length_95%_HPD={0.01121556759322,0.06307748737906},default.rate_range={8.000261883460774E-4,9.999956221596782E-4},default.rate=8.93447556451968E-4,length=0.04078791927789727,location.rate_95%_HPD={0.5897047145561718,1.0247004167779792},location.rate_median=0.8028053243761422,height_median=0.20547945205476043,location.set.prob={1.0},height_range={0.20547945205464874,0.20547945205488954},location.rate=0.8073631393398963,height_95%_HPD={0.20547945205470303,0.205479452054818},default.rate_median=8.92455972395866E-4,length_median=0.041593785671775,location="Northeast",location.prob=1.0,location.set={"Northeast"},location.rate_range={0.42448391338960223,1.331227935658132},height=0.20547945205485524]:0.05134892129195,149[&length_range={0.006303610141459,0.1883439861237},default.rate_95%_HPD={8.107212746362808E-4,9.728337194427039E-4},length_95%_HPD={0.03282555479966,0.08653743699323},default.rate_range={8.000261883460774E-4,9.999956221596782E-4},default.rate=8.93447556451968E-4,length=0.06342791819207202,location.rate_95%_HPD={0.5897047145561718,1.0247004167779792},location.rate_median=0.8028053243761422,height_median=0.18630136986303117,location.set.prob={1.0},height_range={0.18630136986290577,0.18630136986316354},location.rate=0.8073631393398963,height_95%_HPD={0.18630136986297285,0.18630136986308815},default.rate_median=8.92455972395866E-4,length_median=0.065770905535475,location="Northeast",location.prob=1.0,location.set={"Northeast"},location.rate_range={0.42448391338960223,1.331227935658132},height=0.18630136986303103]:0.07052700348367)[&length_range={1.332661716785E-6,0.09312130479921},default.rate_95%_HPD={8.113933909543146E-4,9.742577350046346E-4},length_95%_HPD={1.332661716785E-6,0.03463788776824},default.rate_range={8.001099195175662E-4,9.991402061490238E-4},default.rate=8.960792434777333E-4,length=0.012692571607476746,posterior=0.08320370370370371,location.rate_95%_HPD={0.5934336145436871,1.0230016844455034},location.rate_median=0.8029577968894388,height_median=0.23945166093799347,location.set.prob={1.0},height_range={0.2060461552022584,0.2826057219232002},location.rate=0.8072289616938281,height_95%_HPD={0.21533683520097024,0.2604663149673857},default.rate_median=8.96297870775971E-4,length_median=0.009753810773777,location="Northeast",location.prob=1.0,location.set={"Northeast"},location.rate_range={0.4448164112813023,1.3004464649176253},height=0.2399870215526986]:0.00976481512244)[&length_range={9.350925448681E-6,0.06680536542387},default.rate_95%_HPD={8.076450151857386E-4,9.709541129146034E-4},length_95%_HPD={9.350925448681E-6,0.02267991413958},default.rate_range={8.076450151857386E-4,9.992107914841676E-4},default.rate=8.966723745447542E-4,length=0.007479655850132351,posterior=0.006166666666666667,location.rate_95%_HPD={0.6306180753790933,1.0524743950078075},location.rate_median=0.8109975600275827,height_median=0.26475586365840675,location.set.prob={1.0},height_range={0.24712531728796494,0.3242602512130564},location.rate=0.8193447411325279,height_95%_HPD={0.2522076465581461,0.283059240457178},default.rate_median=8.962121395765477E-4,length_median=0.00503921738914,location="Northeast",location.prob=1.0,location.set={"Northeast"},location.rate_range={0.5285225463386096,1.1672489038641245},height=0.2657507856513559]:0.01182592400315)[&length_range={2.871591949444E-5,0.1376385247809},default.rate_95%_HPD={8.098690290781655E-4,9.723475513350192E-4},length_95%_HPD={6.534891682247E-5,0.07628410814125},default.rate_range={8.000261883460774E-4,9.999956221596782E-4},default.rate=8.917827672552385E-4,length=0.03840424147774271,posterior=0.4557037037037037,location.rate_95%_HPD={0.6022313103579835,1.0378137441370792},location.rate_median=0.8077767112871903,height_median=0.2763043205260586,location.set.prob={8.127438231469441E-5,0.9999187256176854},height_range={0.24915079623223957,0.370055493612492},location.rate=0.8119845021725157,height_95%_HPD={0.26038879991037417,0.3159911032655399},default.rate_median=8.903756616481181E-4,length_median=0.03883100171105,location="Northeast",location.prob=0.9999187256176854,location.set={"North","Northeast"},location.rate_range={0.4413922751715997,1.331227935658132},height=0.2804099325838244]:0.05872092508473)[&length_range={9.95825806771E-6,0.08718428464405},default.rate_95%_HPD={8.141096638590867E-4,9.696499281501852E-4},length_95%_HPD={9.95825806771E-6,0.05722296788513},default.rate_range={8.005014444628955E-4,9.96850300223919E-4},default.rate=8.915607039981046E-4,length=0.018925711825725746,posterior=0.006092592592592593,location.rate_95%_HPD={0.5889682344592113,1.025338649474064},location.rate_median=0.8080808662320884,height_median=0.301661884277419,location.set.prob={1.0},height_range={0.26235204245378485,0.35869940627380814},location.rate=0.814366493280025,height_95%_HPD={0.2682864736204962,0.33296459456317606},default.rate_median=8.886161016430585E-4,length_median=0.01258675867976,location="Northeast",location.prob=1.0,location.set={"Northeast"},location.rate_range={0.5520189096264592,1.1902870731266928},height=0.3005957231919501]:0.001011112729594,(((134[&length_range={0.0164968085379,0.2344156137768},default.rate_95%_HPD={8.107212746362808E-4,9.728337194427039E-4},length_95%_HPD={0.04286064629636,0.160731126368},default.rate_range={8.000261883460774E-4,9.999956221596782E-4},default.rate=8.93447556451968E-4,length=0.09253676257310883,location.rate_95%_HPD={0.5897047145561718,1.0247004167779792},location.rate_median=0.8028053243761422,height_median=0.17534246575337442,location.set.prob={1.0},height_range={0.17534246575322718,0.1753424657535265},location.rate=0.8073631393398963,height_95%_HPD={0.1753424657533089,0.17534246575344103},default.rate_median=8.92455972395866E-4,length_median=0.083505601337475,location="Northeast",location.prob=1.0,location.set={"Northeast"},location.rate_range={0.42448391338960223,1.331227935658132},height=0.17534246575338064]:0.1053445473405,421[&length_range={4.717255405245E-5,0.1350078299033},default.rate_95%_HPD={8.107212746362808E-4,9.728337194427039E-4},length_95%_HPD={8.879118136746E-4,0.08075011055232},default.rate_range={8.000261883460774E-4,9.999956221596782E-4},default.rate=8.93447556451968E-4,length=0.04065237584766282,location.rate_95%_HPD={0.5897047145561718,1.0247004167779792},location.rate_median=0.8028053243761422,height_median=0.27123287671247454,location.set.prob={1.0},height_range={0.27123287671234947,0.27123287671258994},location.rate=0.8073631393398963,height_95%_HPD={0.2712328767124178,0.27123287671253105},default.rate_median=8.92455972395866E-4,length_median=0.04268062623004,location="Northeast",location.prob=1.0,location.set={"Northeast"},location.rate_range={0.42448391338960223,1.331227935658132},height=0.27123287671227203]:0.009454136381353)[&length_range={7.796750598199E-6,0.09689807044034},default.rate_95%_HPD={8.101536043896715E-4,9.610089979731719E-4},length_95%_HPD={7.796750598199E-6,0.04902447690391},default.rate_range={8.018989536400137E-4,9.93087939043557E-4},default.rate=8.897504489528687E-4,length=0.017973728111418594,posterior=0.006388888888888889,location.rate_95%_HPD={0.5737137075134646,1.0272841211302826},location.rate_median=0.7884276719008472,height_median=0.2985868245752907,location.set.prob={1.0},height_range={0.27128004926653937,0.3714189522546107},location.rate=0.8021138553558531,height_95%_HPD={0.2733782439371979,0.33604276976538167},default.rate_median=8.897010596897729E-4,length_median=0.01208740828849,location="Northeast",location.prob=1.0,location.set={"Northeast"},location.rate_range={0.5170174638751112,1.1879541929345652},height=0.30071481382896037]:0.04671614700934,((((130[&length_range={1.390575277427E-7,0.08944649770546},default.rate_95%_HPD={8.107212746362808E-4,9.728337194427039E-4},length_95%_HPD={1.390575277427E-7,0.02940156472737},default.rate_range={8.000261883460774E-4,9.999956221596782E-4},default.rate=8.93447556451968E-4,length=0.010186167019493736,location.rate_95%_HPD={0.5897047145561718,1.0247004167779792},location.rate_median=0.8028053243761422,height_median=0.22465753424671683,location.set.prob={1.0},height_range={0.22465753424658613,0.22465753424683282},location.rate=0.8073631393398963,height_95%_HPD={0.22465753424665988,0.22465753424677545},default.rate_median=8.92455972395866E-4,length_median=0.008622356607400499,location="Northeast",location.prob=1.0,location.set={"Northeast"},location.rate_range={0.42448391338960223,1.331227935658132},height=0.22465753424686777]:0.008457500680754,141[&length_range={1.390575277427E-7,0.08944649770546},default.rate_95%_HPD={8.107212746362808E-4,9.728337194427039E-4},length_95%_HPD={1.390575277427E-7,0.02940083594838},default.rate_range={8.000261883460774E-4,9.999956221596782E-4},default.rate=8.93447556451968E-4,length=0.01018579819585665,location.rate_95%_HPD={0.5897047145561718,1.0247004167779792},location.rate_median=0.8028053243761422,height_median=0.22465753424671683,location.set.prob={1.0},height_range={0.22465753424658613,0.22465753424683282},location.rate=0.8073631393398963,height_95%_HPD={0.22465753424665988,0.22465753424677545},default.rate_median=8.92455972395866E-4,length_median=0.0086229624485255,location="Northeast",location.prob=1.0,location.set={"Northeast"},location.rate_range={0.42448391338960223,1.331227935658132},height=0.22465753424686777]:0.008457500680754)[&length_range={1.331958836288E-4,0.1618446989076},default.rate_95%_HPD={8.110489343575346E-4,9.731076999964526E-4},length_95%_HPD={0.001228980845517,0.08420536379073},default.rate_range={8.000261883460774E-4,9.999956221596782E-4},default.rate=8.935284537998628E-4,length=0.03149908059034804,posterior=0.9981296296296296,location.rate_95%_HPD={0.5898261314648321,1.0247004167779792},location.rate_median=0.8028975378077136,height_median=0.233274681452542,location.set.prob={1.0},height_range={0.2246576733042743,0.31410403195218506},location.rate=0.8074445141918245,height_95%_HPD={0.2246576733042743,0.25404302611820506},default.rate_median=8.925463319227008E-4,length_median=0.02619130060267,location="Northeast",location.prob=1.0,location.set={"Northeast"},location.rate_range={0.42448391338960223,1.331227935658132},height=0.2348371771822514]:0.03692977059514,145[&length_range={0.001355301058283,0.1956081883177},default.rate_95%_HPD={8.107212746362808E-4,9.728337194427039E-4},length_95%_HPD={0.01362211757395,0.09491355755877},default.rate_range={8.000261883460774E-4,9.999956221596782E-4},default.rate=8.93447556451968E-4,length=0.05500002802339795,location.rate_95%_HPD={0.5897047145561718,1.0247004167779792},location.rate_median=0.8028053243761422,height_median=0.19452054794533086,location.set.prob={1.0},height_range={0.19452054794521967,0.19452054794546797},location.rate=0.8073631393398963,height_95%_HPD={0.19452054794527346,0.19452054794539034},default.rate_median=8.92455972395866E-4,length_median=0.054267779055625,location="Northeast",location.prob=1.0,location.set={"Northeast"},location.rate_range={0.42448391338960223,1.331227935658132},height=0.19452054794539264]:0.07552425757728)[&length_range={6.911545368249E-7,0.1246193836692},default.rate_95%_HPD={8.155753571411862E-4,9.728753067084414E-4},length_95%_HPD={6.911545368249E-7,0.04338471049606},default.rate_range={8.01533018124269E-4,9.988636692651713E-4},default.rate=8.928072415375564E-4,length=0.013054971182676484,posterior=0.036166666666666666,location.rate_95%_HPD={0.603970240346632,1.0375251860570822},location.rate_median=0.8070485415324675,height_median=0.2517414293053096,location.set.prob={1.0},height_range={0.2270354471768136,0.3173891445788681},location.rate=0.8091620355253057,height_95%_HPD={0.23135683487111686,0.26924004177389316},default.rate_median=8.922262366263471E-4,length_median=0.008537957286385,location="Northeast",location.prob=1.0,location.set={"Northeast"},location.rate_range={0.42448391338960223,1.2335390949332938},height=0.25050978001214297]:0.01392367068504,289[&length_range={0.003595461322115,0.2091705424456},default.rate_95%_HPD={8.107212746362808E-4,9.728337194427039E-4},length_95%_HPD={0.0199849673355,0.1230344463613},default.rate_range={8.000261883460774E-4,9.999956221596782E-4},default.rate=8.93447556451968E-4,length=0.06269188987257719,location.rate_95%_HPD={0.5897047145561718,1.0247004167779792},location.rate_median=0.8028053243761422,height_median=0.19452054794533077,location.set.prob={1.0},height_range={0.19452054794520093,0.19452054794548462},location.rate=0.8073631393398963,height_95%_HPD={0.19452054794526985,0.19452054794539014},default.rate_median=8.92455972395866E-4,length_median=0.06002864646227,location="Northeast",location.prob=1.0,location.set={"Northeast"},location.rate_range={0.42448391338960223,1.331227935658132},height=0.19452054794539222]:0.08944792826233)[&length_range={5.640283829245E-5,0.08462768158928},default.rate_95%_HPD={8.120118486421553E-4,9.728753067084414E-4},length_95%_HPD={5.640283829245E-5,0.05701682472699},default.rate_range={8.002681563102164E-4,9.899081820757716E-4},default.rate=8.952170825966781E-4,length=0.016027145184560148,posterior=0.0054444444444444445,location.rate_95%_HPD={0.5960020087363218,1.01658224346066},location.rate_median=0.8101776850441533,height_median=0.25605237405365966,location.set.prob={1.0},height_range={0.22826930665589604,0.28786786201674597},location.rate=0.8139869278321945,height_95%_HPD={0.23594845488003496,0.2714751852228343},default.rate_median=8.96446767937584E-4,length_median=0.008877537229331,location="Northeast",location.prob=1.0,location.set={"Northeast"},location.rate_range={0.5016982554840692,1.2931507878716224},height=0.25491541071142104]:0.03535006145809,(424[&length_range={5.538940359612E-5,0.1581584409706},default.rate_95%_HPD={8.107212746362808E-4,9.728337194427039E-4},length_95%_HPD={0.002526157514037,0.09940589060656},default.rate_range={8.000261883460774E-4,9.999956221596782E-4},default.rate=8.93447556451968E-4,length=0.05117469806228216,location.rate_95%_HPD={0.5897047145561718,1.0247004167779792},location.rate_median=0.8028053243761422,height_median=0.2547945205481028,location.set.prob={1.0},height_range={0.254794520547971,0.2547945205482205},location.rate=0.8073631393398963,height_95%_HPD={0.2547945205480445,0.25479452054816004},default.rate_median=8.92455972395866E-4,length_median=0.057845957104765006,location="Northeast",location.prob=1.0,location.set={"Northeast"},location.rate_range={0.42448391338960223,1.331227935658132},height=0.2547945205479438]:0.04837121476086,294[&length_range={2.128570540882E-6,0.1149609913648},default.rate_95%_HPD={8.107212746362808E-4,9.728337194427039E-4},length_95%_HPD={2.128570540882E-6,0.05413730144595},default.rate_range={8.000261883460774E-4,9.999956221596782E-4},default.rate=8.93447556451968E-4,length=0.02450916665408504,location.rate_95%_HPD={0.5897047145561718,1.0247004167779792},location.rate_median=0.8028053243761422,height_median=0.29315068493156105,location.set.prob={1.0},height_range={0.29315068493145174,0.2931506849316805},location.rate=0.8073631393398963,height_95%_HPD={0.293150684931504,0.2931506849316161},default.rate_median=8.92455972395866E-4,length_median=0.02241123408799,location="Northeast",location.prob=1.0,location.set={"Northeast"},location.rate_range={0.42448391338960223,1.331227935658132},height=0.2931506849312912]:0.01001505037741)[&length_range={1.940349098345E-5,0.08844960762973},default.rate_95%_HPD={8.114382993178676E-4,9.697949153284432E-4},length_95%_HPD={1.940349098345E-5,0.04383549745049},default.rate_range={8.006498032318179E-4,9.983845586510507E-4},default.rate=8.930890740010902E-4,length=0.014941007104399598,posterior=0.019555555555555555,location.rate_95%_HPD={0.5945789382339596,1.0399258825712139},location.rate_median=0.8022386415701137,height_median=0.3135509237047,location.set.prob={9.46969696969697E-4,0.9990530303030303},height_range={0.2932083134253696,0.35732701141843637},location.rate=0.8032147446150714,height_95%_HPD={0.2932083134253696,0.33344429013898336},default.rate_median=8.897806322349344E-4,length_median=0.010871768154850001,location="Northeast",location.prob=0.9990530303030303,location.set={"North","Northeast"},location.rate_range={0.4696240071558178,1.20117806800641},height=0.3131884758124075]:0.01615280235678)[&default.rate=8.87778439597995E-4,length=0.008084622437415,posterior=1.8518518518518518E-5,location="Northeast",location.prob=1.0,location.set={"Northeast"},location.set.prob={1.0},height=0.3193185376657067,location.rate=0.8124187585461015]:0.008084622437415)[&default.rate=8.87778439597995E-4,length=0.007727326562398,posterior=1.8518518518518518E-5,location="Northeast",location.prob=1.0,location.set={"Northeast"},location.set.prob={1.0},height=0.32740316010312176,location.rate=0.8124187585461015]:0.007727326562398,(302[&length_range={3.377466374561E-4,0.1337160663307},default.rate_95%_HPD={8.107212746362808E-4,9.728337194427039E-4},length_95%_HPD={0.01367802984656,0.08945533564103},default.rate_range={8.000261883460774E-4,9.999956221596782E-4},default.rate=8.93447556451968E-4,length=0.04562883938233628,location.rate_95%_HPD={0.5897047145561718,1.0247004167779792},location.rate_median=0.8028053243761422,height_median=0.2849315068492617,location.set.prob={1.0},height_range={0.2849315068491428,0.2849315068493845},location.rate=0.8073631393398963,height_95%_HPD={0.2849315068492043,0.284931506849317},default.rate_median=8.92455972395866E-4,length_median=0.041320112937875,location="Northeast",location.prob=1.0,location.set={"Northeast"},location.rate_range={0.42448391338960223,1.331227935658132},height=0.28493150684904867]:0.03819740224746,108[&length_range={0.009126824617262,0.1629586810822},default.rate_95%_HPD={8.107212746362808E-4,9.728337194427039E-4},length_95%_HPD={0.03373305452669,0.1115654464779},default.rate_range={8.000261883460774E-4,9.999956221596782E-4},default.rate=8.93447556451968E-4,length=0.06912217945072707,location.rate_95%_HPD={0.5897047145561718,1.0247004167779792},location.rate_median=0.8028053243761422,height_median=0.2794520547945466,location.set.prob={1.0},height_range={0.2794520547944168,0.27945205479467855},location.rate=0.8073631393398963,height_95%_HPD={0.27945205479448754,0.27945205479460555},default.rate_median=8.92455972395866E-4,length_median=0.069193978227495,location="Northeast",location.prob=1.0,location.set={"Northeast"},location.rate_range={0.42448391338960223,1.331227935658132},height=0.27945205479433743]:0.04367685430218)[&length_range={2.117048216344E-6,0.0642969149875},default.rate_95%_HPD={8.213718696585682E-4,9.715546514438335E-4},length_95%_HPD={2.117048216344E-6,0.03322087669124},default.rate_range={8.012232631565178E-4,9.962142790640493E-4},default.rate=8.981161820652806E-4,length=0.010292257370663834,posterior=0.013851851851851851,location.rate_95%_HPD={0.5814848130890069,1.019307346896839},location.rate_median=0.8030277563106234,height_median=0.33354978490942766,location.set.prob={1.0},height_range={0.30041316698769865,0.39210633890303637},location.rate=0.8034745183201166,height_95%_HPD={0.30963575768787643,0.3733048994091072},default.rate_median=8.968814246874751E-4,length_median=0.007171222063836,location="Northeast",location.prob=1.0,location.set={"Northeast"},location.rate_range={0.5024993359616414,1.1725962893765407},height=0.3361101812572956]:0.01200157756884)[&default.rate=8.87778439597995E-4,length=0.003020663621058,posterior=1.8518518518518518E-5,location="Northeast",location.prob=1.0,location.set={"Northeast"},location.set.prob={1.0},height=0.33513048666551976,location.rate=0.8124187585461015]:0.003020663621058)[&default.rate=8.87778439597995E-4,length=0.002916546881255,posterior=1.8518518518518518E-5,location="Northeast",location.prob=1.0,location.set={"Northeast"},location.set.prob={1.0},height=0.3381511502865777,location.rate=0.8124187585461015]:0.002916546881255,(((426[&length_range={3.629768143501E-4,0.1317220146024},default.rate_95%_HPD={8.107212746362808E-4,9.728337194427039E-4},length_95%_HPD={0.003371970773302,0.071198152124},default.rate_range={8.000261883460774E-4,9.999956221596782E-4},default.rate=8.93447556451968E-4,length=0.034618783655067986,location.rate_95%_HPD={0.5897047145561718,1.0247004167779792},location.rate_median=0.8028053243761422,height_median=0.2547945205481027,location.set.prob={1.0},height_range={0.25479452054798624,0.25479452054821683},location.rate=0.8073631393398963,height_95%_HPD={0.2547945205480461,0.25479452054815904},default.rate_median=8.92455972395866E-4,length_median=0.02974858367477,location="Northeast",location.prob=1.0,location.set={"Northeast"},location.rate_range={0.42448391338960223,1.331227935658132},height=0.2547945205479435]:0.02554534135185,(119[&length_range={7.088284992412E-4,0.1615057492832},default.rate_95%_HPD={8.107212746362808E-4,9.728337194427039E-4},length_95%_HPD={0.01275353892505,0.1103586418378},default.rate_range={8.000261883460774E-4,9.999956221596782E-4},default.rate=8.93447556451968E-4,length=0.054762668661827454,location.rate_95%_HPD={0.5897047145561718,1.0247004167779792},location.rate_median=0.8028053243761422,height_median=0.20273972602740295,location.set.prob={1.0},height_range={0.20273972602726226,0.20273972602753454},location.rate=0.8073631393398963,height_95%_HPD={0.20273972602734458,0.20273972602746207},default.rate_median=8.92455972395866E-4,length_median=0.054221925435555,location="Northeast",location.prob=1.0,location.set={"Northeast"},location.rate_range={0.42448391338960223,1.331227935658132},height=0.20273972602748938]:0.05203122502136,(559[&length_range={6.811618042781E-4,0.2016286764701},default.rate_95%_HPD={8.107212746362808E-4,9.728337194427039E-4},length_95%_HPD={0.01227348636283,0.09878573264488},default.rate_range={8.000261883460774E-4,9.999956221596782E-4},default.rate=8.93447556451968E-4,length=0.059674091901439665,location.rate_95%_HPD={0.5897047145561718,1.0247004167779792},location.rate_median=0.8028053243761422,height_median=0.17534246575337406,location.set.prob={1.0},height_range={0.1753424657532489,0.17534246575350804},location.rate=0.8073631393398963,height_95%_HPD={0.17534246575331597,0.17534246575343299},default.rate_median=8.92455972395866E-4,length_median=0.05910892174806,location="Southeast",location.prob=1.0,location.set={"Southeast"},location.rate_range={0.42448391338960223,1.331227935658132},height=0.1753424657533799]:0.05717059526382,(392[&length_range={0.01012594499377,0.2670466911098},default.rate_95%_HPD={8.107212746362808E-4,9.728337194427039E-4},length_95%_HPD={0.04691176299933,0.1844572988592},default.rate_range={8.000261883460774E-4,9.999956221596782E-4},default.rate=8.93447556451968E-4,length=0.12817795227259324,location.rate_95%_HPD={0.5897047145561718,1.0247004167779792},location.rate_median=0.8028053243761422,height_median=0.082191780822086,location.set.prob={1.0},height_range={0.08219178082194051,0.08219178082223577},location.rate=0.8073631393398963,height_95%_HPD={0.08219178082200873,0.08219178082216849},default.rate_median=8.92455972395866E-4,length_median=0.13581762969015,location="RJ",location.prob=1.0,location.set={"RJ"},location.rate_range={0.42448391338960223,1.331227935658132},height=0.08219178082208602]:0.1053660982256,405[&length_range={0.04848210937745,0.3008198839114},default.rate_95%_HPD={8.107212746362808E-4,9.728337194427039E-4},length_95%_HPD={0.08620167435249,0.2198863663174},default.rate_range={8.000261883460774E-4,9.999956221596782E-4},default.rate=8.93447556451968E-4,length=0.1650001747260152,location.rate_95%_HPD={0.5897047145561718,1.0247004167779792},location.rate_median=0.8028053243761422,height_median=0.04383561643840017,location.set.prob={1.0},height_range={0.04383561643824058,0.04383561643855782},location.rate=0.8073631393398963,height_95%_HPD={0.04383561643831818,0.043835616438482106},default.rate_median=8.92455972395866E-4,length_median=0.17315416151235,location="RJ",location.prob=1.0,location.set={"RJ"},location.rate_range={0.42448391338960223,1.331227935658132},height=0.043835616438400504]:0.1437222626093)[&length_range={2.722106499986E-6,0.1961129229137},default.rate_95%_HPD={8.110489343575346E-4,9.740065989057978E-4},length_95%_HPD={2.722106499986E-6,0.107316636746},default.rate_range={8.000261883460774E-4,9.999859899412732E-4},default.rate=8.940813111964367E-4,length=0.045880947760942335,posterior=0.5961666666666666,location.rate_95%_HPD={0.5934336145436871,1.025338649474064},location.rate_median=0.7997538709056463,height_median=0.19817632172745983,location.set.prob={1.8637592023110615E-4,0.8781412108222284,4.0381449383406333E-4,1.242506134874041E-4,0.053800515640045975,0.06734383251017302},height_range={0.092317725815867,0.30218492475487013},location.rate=0.8047685588184107,height_95%_HPD={0.1224085582775098,0.24908177083862781},default.rate_median=8.932176378027384E-4,length_median=0.04007304828464,location="RJ",location.prob=0.8781412108222284,location.set={"CentreWest","RJ","South","North","Southeast","Northeast"},location.rate_range={0.42448391338960223,1.331227935658132},height=0.192662382496808]:0.04495518196953)[&length_range={7.158248354622E-7,0.1486390156586},default.rate_95%_HPD={8.1200473179596E-4,9.755198284544594E-4},length_95%_HPD={2.197929334757E-6,0.07812083941713},default.rate_range={8.000334988688567E-4,9.999859899412732E-4},default.rate=8.943866661095438E-4,length=0.034458795249412116,posterior=0.626537037037037,location.rate_95%_HPD={0.5933076633579125,1.0296379160726152},location.rate_median=0.8016854365196228,height_median=0.23399414196778498,location.set.prob={3.546832973723879E-4,0.456891200898531,0.0010049360092217658,2.660124730292909E-4,0.3256288239292998,0.21585434339254575},height_range={0.1765675495917266,0.32699102798528196},location.rate=0.8058548111019385,height_95%_HPD={0.19530672080173975,0.2655049773510768},default.rate_median=8.935724664615724E-4,length_median=0.0309371064429,location="RJ",location.prob=0.456891200898531,location.set={"CentreWest","RJ","South","North","Southeast","Northeast"},location.rate_range={0.42448391338960223,1.3138309017180168},height=0.23322775774466664]:0.02225789003157)[&length_range={1.458721994918E-6,0.1223945316684},default.rate_95%_HPD={8.125461123265571E-4,9.751164019792984E-4},length_95%_HPD={1.458721994918E-6,0.071010941204},default.rate_range={8.000261883460774E-4,9.999859899412732E-4},default.rate=8.943305882146962E-4,length=0.030573166406202414,posterior=0.6313518518518518,location.rate_95%_HPD={0.5936283716864056,1.025338649474064},location.rate_median=0.8036679744865575,height_median=0.25679107553222713,location.set.prob={0.013609831930308274,8.79946029976828E-5,0.008388818819112428,0.9779133546475817},height_range={0.20518435870501903,0.3446555003498148},location.rate=0.8080499281255801,height_95%_HPD={0.22319879124290756,0.28437069565506345},default.rate_median=8.932736737969892E-4,length_median=0.02630588497921,location="Northeast",location.prob=0.9779133546475817,location.set={"RJ","North","Southeast","Northeast"},location.rate_range={0.42448391338960223,1.3039883495570297},height=0.25642084556447897]:0.02556891085119)[&length_range={1.229394779756E-6,0.0924534984634},default.rate_95%_HPD={8.125461123265571E-4,9.740407800565546E-4},length_95%_HPD={1.229394779756E-6,0.05285032993747},default.rate_range={8.000684667621226E-4,9.999859899412732E-4},default.rate=8.940546923308193E-4,length=0.020108607164756157,posterior=0.30666666666666664,location.rate_95%_HPD={0.5972530966135323,1.0311848302697229},location.rate_median=0.8035503947571764,height_median=0.2747387457853327,location.set.prob={1.2077294685990338E-4,0.9998792270531401},height_range={0.25518518569943005,0.34923847193184654},location.rate=0.8077074428772489,height_95%_HPD={0.2591652699860101,0.31663961762765513},default.rate_median=8.930643918020542E-4,length_median=0.01491361244982,location="Northeast",location.prob=0.9998792270531401,location.set={"RJ","Northeast"},location.rate_range={0.42448391338960223,1.3138309017180168},height=0.28038800408509645]:9.000005603851E-4,(428[&length_range={0.001297119946751,0.1109345268265},default.rate_95%_HPD={8.107212746362808E-4,9.728337194427039E-4},length_95%_HPD={0.006952039421762,0.06855841166094},default.rate_range={8.000261883460774E-4,9.999956221596782E-4},default.rate=8.93447556451968E-4,length=0.03875055041470257,location.rate_95%_HPD={0.5897047145561718,1.0247004167779792},location.rate_median=0.8028053243761422,height_median=0.2657534246575324,location.set.prob={1.0},height_range={0.26575342465741736,0.2657534246576485},location.rate=0.8073631393398963,height_95%_HPD={0.2657534246574764,0.2657534246575891},default.rate_median=8.92455972395866E-4,length_median=0.042014225861135,location="Northeast",location.prob=1.0,location.set={"Northeast"},location.rate_range={0.42448391338960223,1.331227935658132},height=0.2657534246573705]:0.01230328320012,((128[&length_range={4.136910034258E-7,0.06907652041938},default.rate_95%_HPD={8.107212746362808E-4,9.728337194427039E-4},length_95%_HPD={4.136910034258E-7,0.0191704132717},default.rate_range={8.000261883460774E-4,9.999956221596782E-4},default.rate=8.93447556451968E-4,length=0.007892249878865387,location.rate_95%_HPD={0.5897047145561718,1.0247004167779792},location.rate_median=0.8028053243761422,height_median=0.24383561643844587,location.set.prob={1.0},height_range={0.24383561643832896,0.24383561643856452},location.rate=0.8073631393398963,height_95%_HPD={0.24383561643838889,0.2438356164385021},default.rate_median=8.92455972395866E-4,length_median=0.0068326715694845,location="Northeast",location.prob=1.0,location.set={"Northeast"},location.rate_range={0.42448391338960223,1.331227935658132},height=0.2438356164384459]:0.002369462516839,(144[&length_range={1.209961363241E-6,0.09175093407398},default.rate_95%_HPD={8.107212746362808E-4,9.728337194427039E-4},length_95%_HPD={1.959332264462E-6,0.0348568088817},default.rate_range={8.000261883460774E-4,9.999956221596782E-4},default.rate=8.93447556451968E-4,length=0.017658629739432306,location.rate_95%_HPD={0.5897047145561718,1.0247004167779792},location.rate_median=0.8028053243761422,height_median=0.2246575342467168,location.set.prob={1.0},height_range={0.22465753424660057,0.22465753424683851},location.rate=0.8073631393398963,height_95%_HPD={0.22465753424665894,0.224657534246773},default.rate_median=8.92455972395866E-4,length_median=0.017606603851680003,location="Northeast",location.prob=1.0,location.set={"Northeast"},location.rate_range={0.42448391338960223,1.331227935658132},height=0.22465753424686746]:0.001374171400139,143[&length_range={0.03013819626275,0.1215807108278},default.rate_95%_HPD={8.107212746362808E-4,9.728337194427039E-4},length_95%_HPD={0.03013894563365,0.06491142420278},default.rate_range={8.000261883460774E-4,9.999956221596782E-4},default.rate=8.93447556451968E-4,length=0.04778424055254923,location.rate_95%_HPD={0.5897047145561718,1.0247004167779792},location.rate_median=0.8028053243761422,height_median=0.19452054794533072,location.set.prob={1.0},height_range={0.19452054794521056,0.1945205479454485},location.rate=0.8073631393398963,height_95%_HPD={0.19452054794527385,0.1945205479453883},default.rate_median=8.92455972395866E-4,length_median=0.04777880295661,location="Northeast",location.prob=1.0,location.set={"Northeast"},location.rate_range={0.42448391338960223,1.331227935658132},height=0.1945205479453922]:0.03151115770152)[&length_range={1.263503378923E-6,0.06695310988092},default.rate_95%_HPD={8.113152445289963E-4,9.743814998983737E-4},length_95%_HPD={6.185723789603E-6,0.0311187512923},default.rate_range={8.000925372835323E-4,9.99939128301967E-4},default.rate=8.952856547948571E-4,length=0.015149052566538172,posterior=0.5903888888888889,location.rate_95%_HPD={0.5916831201836433,1.0257474991288666},location.rate_median=0.8035672090690698,height_median=0.235220356693628,location.set.prob={1.0},height_range={0.22465874420810314,0.27048051391398503},location.rate=0.8084547082231827,height_95%_HPD={0.22465874420810314,0.25338378141536894},default.rate_median=8.947927567424857E-4,length_median=0.01440850112547,location="Northeast",location.prob=1.0,location.set={"Northeast"},location.rate_range={0.42448391338960223,1.331227935658132},height=0.23606205877934755]:0.02017337330843)[&length_range={4.196303538262E-7,0.04385988232571},default.rate_95%_HPD={8.122003586435436E-4,9.72599951038885E-4},length_95%_HPD={1.771970879083E-6,0.01610480438026},default.rate_range={8.002734229094983E-4,9.99939128301967E-4},default.rate=8.936438431693441E-4,length=0.005793158574831193,posterior=0.20964814814814814,location.rate_95%_HPD={0.59833682857451,1.0258681877253044},location.rate_median=0.8036679744865575,height_median=0.24985735312932575,location.set.prob={1.0},height_range={0.24383603012948932,0.27888533914370495},location.rate=0.8088219261473738,height_95%_HPD={0.24383603012948932,0.25985655656332207},default.rate_median=8.923876831240173E-4,length_median=0.004276748515594,location="Northeast",location.prob=1.0,location.set={"Northeast"},location.rate_range={0.42448391338960223,1.331227935658132},height=0.2508378531171911]:0.006125543383749,136[&length_range={2.461941536747E-8,0.05823885564605},default.rate_95%_HPD={8.107212746362808E-4,9.728337194427039E-4},length_95%_HPD={2.461941536747E-8,0.02119344417208},default.rate_range={8.000261883460774E-4,9.999956221596782E-4},default.rate=8.93447556451968E-4,length=0.009218959170053513,location.rate_95%_HPD={0.5897047145561718,1.0247004167779792},location.rate_median=0.8028053243761422,height_median=0.2410958904110885,location.set.prob={1.0},height_range={0.24109589041097126,0.24109589041120752},location.rate=0.8073631393398963,height_95%_HPD={0.2410958904110317,0.24109589041114513},default.rate_median=8.92455972395866E-4,length_median=0.007798186043517501,location="Northeast",location.prob=1.0,location.set={"Northeast"},location.rate_range={0.42448391338960223,1.331227935658132},height=0.2410958904110885]:0.01123473192795)[&length_range={2.272097437966E-4,0.1330348460002},default.rate_95%_HPD={8.107212746362808E-4,9.728337194427039E-4},length_95%_HPD={0.004176996246282,0.07052593024196},default.rate_range={8.000261883460774E-4,9.999956221596782E-4},default.rate=8.93447556451968E-4,length=0.034527971177871444,posterior=1.0,location.rate_95%_HPD={0.5897047145561718,1.0247004167779792},location.rate_median=0.8028053243761422,height_median=0.25601479579629166,location.set.prob={1.0},height_range={0.24383663959141455,0.3236233852444928},location.rate=0.8073631393398963,height_95%_HPD={0.24385080092067996,0.26895123533405424},default.rate_median=8.92455972395866E-4,length_median=0.03031658459949,location="Northeast",location.prob=1.0,location.set={"Northeast"},location.rate_range={0.42448391338960223,1.331227935658132},height=0.2565003490272024]:0.02572608551862)[&length_range={5.737034739495E-7,0.05859041127483},default.rate_95%_HPD={8.100204839946056E-4,9.715756016586423E-4},length_95%_HPD={5.737034739495E-7,0.02392042779646},default.rate_range={8.003869941215548E-4,9.99939128301967E-4},default.rate=8.911205639951547E-4,length=0.007171995699770312,posterior=0.10555555555555556,location.rate_95%_HPD={0.5990476471773335,1.0265654865852327},location.rate_median=0.7984810956735198,height_median=0.3081365649554014,location.set.prob={1.0},height_range={0.2680213128233656,0.35357580894573004},location.rate=0.803722991113999,height_95%_HPD={0.2725646119463657,0.3271780514541174},default.rate_median=8.892536292451429E-4,length_median=0.004551504590493,location="Northeast",location.prob=1.0,location.set={"Northeast"},location.rate_range={0.42448391338960223,1.2534534635156662},height=0.30304151966322856]:0.003183154602681)[&length_range={1.708477657039E-4,0.1203890896132},default.rate_95%_HPD={8.107212746362808E-4,9.72856313647979E-4},length_95%_HPD={0.004693190560601,0.07279497393873},default.rate_range={8.000261883460774E-4,9.999956221596782E-4},default.rate=8.934539882462828E-4,length=0.038143918920430155,posterior=0.9974814814814815,location.rate_95%_HPD={0.5896472787603257,1.0247004167779792},location.rate_median=0.802877946459612,height_median=0.3145550080357886,location.set.prob={7.42611020347542E-5,2.970444081390168E-4,7.42611020347542E-5,0.9995544333877915},height_range={0.268114207394164,0.386516535150493},location.rate=0.8074122257171228,height_95%_HPD={0.27872529073738694,0.34067924338370137},default.rate_median=8.92455972395866E-4,length_median=0.03636177251047,location="Northeast",location.prob=0.9995544333877915,location.set={"RJ","North","Southeast","Northeast"},location.rate_range={0.42448391338960223,1.331227935658132},height=0.3106816087201461]:0.05264137222106,301[&length_range={6.326888900426E-5,0.1114218804467},default.rate_95%_HPD={8.107212746362808E-4,9.728337194427039E-4},length_95%_HPD={5.044078630679E-4,0.05967217468327},default.rate_range={8.000261883460774E-4,9.999956221596782E-4},default.rate=8.93447556451968E-4,length=0.024538005387605512,location.rate_95%_HPD={0.5897047145561718,1.0247004167779792},location.rate_median=0.8028053243761422,height_median=0.31232876712329016,location.set.prob={1.0},height_range={0.3123287671231802,0.3123287671234066},location.rate=0.8073631393398963,height_95%_HPD={0.3123287671232338,0.31232876712334534},default.rate_median=8.92455972395866E-4,length_median=0.020580130600344998,location="Northeast",location.prob=1.0,location.set={"Northeast"},location.rate_range={0.42448391338960223,1.331227935658132},height=0.3123287671232642]:0.0215524675581)[&length_range={3.00013089094E-7,0.07053340583651},default.rate_95%_HPD={8.156425806544328E-4,9.802841567004583E-4},length_95%_HPD={3.00013089094E-7,0.0341246255747},default.rate_range={8.001912838210739E-4,9.988237160729347E-4},default.rate=8.970506146327848E-4,length=0.010786150527673908,posterior=0.017092592592592593,location.rate_95%_HPD={0.5896654182363493,1.0247004167779792},location.rate_median=0.796268631478735,height_median=0.337630173055649,location.set.prob={0.0021668472372697724,0.9978331527627302},height_range={0.3133140255388796,0.3925750484028381},location.rate=0.8067703478763303,height_95%_HPD={0.31602708116516737,0.3721435365242875},default.rate_median=8.985033431123237E-4,length_median=0.007188057138456,location="Northeast",location.prob=0.9978331527627302,location.set={"North","Northeast"},location.rate_range={0.5235739911555104,1.1949531717830477},height=0.3402835616990595]:0.007186462486481)[&default.rate=8.87778439597995E-4,length=0.004892099477676,posterior=1.8518518518518518E-5,location="Northeast",location.prob=1.0,location.set={"Northeast"},location.set.prob={1.0},height=0.34106769716783275,location.rate=0.8124187585461015]:0.004892099477676,(((152[&length_range={0.01026478510957,0.1896550807151},default.rate_95%_HPD={8.107212746362808E-4,9.728337194427039E-4},length_95%_HPD={0.05822491285405,0.1483195076481},default.rate_range={8.000261883460774E-4,9.999956221596782E-4},default.rate=8.93447556451968E-4,length=0.0949741924875788,location.rate_95%_HPD={0.5897047145561718,1.0247004167779792},location.rate_median=0.8028053243761422,height_median=0.24383561643844592,location.set.prob={1.0},height_range={0.24383561643830168,0.24383561643859453},location.rate=0.8073631393398963,height_95%_HPD={0.24383561643837548,0.24383561643851637},default.rate_median=8.92455972395866E-4,length_median=0.09157751929677,location="Northeast",location.prob=1.0,location.set={"Northeast"},location.rate_range={0.42448391338960223,1.331227935658132},height=0.24383561643844587]:0.1000071219919,(425[&length_range={1.863100503524E-5,0.1269460682303},default.rate_95%_HPD={8.107212746362808E-4,9.728337194427039E-4},length_95%_HPD={1.215857435978E-4,0.03963040353303},default.rate_range={8.000261883460774E-4,9.999956221596782E-4},default.rate=8.93447556451968E-4,length=0.014316568428276557,location.rate_95%_HPD={0.5897047145561718,1.0247004167779792},location.rate_median=0.8028053243761422,height_median=0.25479452054810287,location.set.prob={1.0},height_range={0.254794520547968,0.25479452054823304},location.rate=0.8073631393398963,height_95%_HPD={0.25479452054804497,0.254794520548159},default.rate_median=8.92455972395866E-4,length_median=0.01060416046437,location="Northeast",location.prob=1.0,location.set={"Northeast"},location.rate_range={0.42448391338960223,1.331227935658132},height=0.25479452054794377]:0.008366838575793,288[&length_range={0.002874791420018,0.1583294929189},default.rate_95%_HPD={8.107212746362808E-4,9.728337194427039E-4},length_95%_HPD={0.04927768693853,0.0882570706081},default.rate_range={8.000261883460774E-4,9.999956221596782E-4},default.rate=8.93447556451968E-4,length=0.0622104474064383,location.rate_95%_HPD={0.5897047145561718,1.0247004167779792},location.rate_median=0.8028053243761422,height_median=0.2054794520547603,location.set.prob={1.0},height_range={0.20547945205462476,0.20547945205489304},location.rate=0.8073631393398963,height_95%_HPD={0.20547945205470236,0.2054794520548181},default.rate_median=8.92455972395866E-4,length_median=0.059495987920829996,location="Northeast",location.prob=1.0,location.set={"Northeast"},location.rate_range={0.42448391338960223,1.331227935658132},height=0.20547945205485496]:0.05768190706914)[&length_range={5.178784727444E-5,0.1660220611219},default.rate_95%_HPD={8.113152445289963E-4,9.728753067084414E-4},length_95%_HPD={5.172158006028E-4,0.07971208924893},default.rate_range={8.000261883460774E-4,9.999956221596782E-4},default.rate=8.930634924954797E-4,length=0.03730108945337685,posterior=0.9712777777777778,location.rate_95%_HPD={0.5896315855639844,1.0247004167779792},location.rate_median=0.8027011809105059,height_median=0.26511389192928364,location.set.prob={1.906614044119049E-5,1.906614044119049E-5,7.626456176476196E-5,0.9998856031573529},height_range={0.25481315155310647,0.36055981867438003},location.rate=0.807269601819212,height_95%_HPD={0.2549613876477532,0.28969887325956195},default.rate_median=8.919958731865185E-4,length_median=0.03660419975639,location="Northeast",location.prob=0.9998856031573529,location.set={"South","RJ","North","Northeast"},location.rate_range={0.42448391338960223,1.331227935658132},height=0.26795738428383276]:0.08068137930646)[&length_range={2.491710401653E-5,0.06863316699661},default.rate_95%_HPD={8.117294397224525E-4,9.719210671845661E-4},length_95%_HPD={2.491710401653E-5,0.03658302443229},default.rate_range={8.008109645571041E-4,9.977340980477022E-4},default.rate=8.943326950982881E-4,length=0.010867301837417602,posterior=0.010462962962962962,location.rate_95%_HPD={0.6009580816313912,1.0257054866476276},location.rate_median=0.7894579991648494,height_median=0.3171281929309266,location.set.prob={0.0017699115044247787,0.9982300884955753},height_range={0.26507136107674023,0.39007575041366094},location.rate=0.7998799984944904,height_95%_HPD={0.279616664766532,0.3543074897041717},default.rate_median=8.927099840408502E-4,length_median=0.006802264220512,location="Northeast",location.prob=0.9982300884955753,location.set={"North","Northeast"},location.rate_range={0.5122141696618286,1.1905423226476857},height=0.31890458163432095]:1.038742740916E-4,((432[&length_range={7.644602961765E-8,0.1295077178602},default.rate_95%_HPD={8.107212746362808E-4,9.728337194427039E-4},length_95%_HPD={7.644602961765E-8,0.0572523833484},default.rate_range={8.000261883460774E-4,9.999956221596782E-4},default.rate=8.93447556451968E-4,length=0.015338007410322405,location.rate_95%_HPD={0.5897047145561718,1.0247004167779792},location.rate_median=0.8028053243761422,height_median=0.263013698630175,location.set.prob={1.0},height_range={0.26301369863005974,0.2630136986302948},location.rate=0.8073631393398963,height_95%_HPD={0.2630136986301179,0.2630136986302311},default.rate_median=8.92455972395866E-4,length_median=0.0072588454112669995,location="Northeast",location.prob=1.0,location.set={"Northeast"},location.rate_range={0.42448391338960223,1.331227935658132},height=0.26301369863001384]:0.009211224692979,300[&length_range={3.638854826349E-7,0.1280053794855},default.rate_95%_HPD={8.107212746362808E-4,9.728337194427039E-4},length_95%_HPD={3.638854826349E-7,0.05866442831922},default.rate_range={8.000261883460774E-4,9.999956221596782E-4},default.rate=8.93447556451968E-4,length=0.01849822846226615,location.rate_95%_HPD={0.5897047145561718,1.0247004167779792},location.rate_median=0.8028053243761422,height_median=0.2684931506848898,location.set.prob={1.0},height_range={0.26849315068477636,0.26849315068500723},location.rate=0.8073631393398963,height_95%_HPD={0.2684931506848328,0.2684931506849456},default.rate_median=8.92455972395866E-4,length_median=0.009255939301451,location="Northeast",location.prob=1.0,location.set={"Northeast"},location.rate_range={0.42448391338960223,1.331227935658132},height=0.26849315068472746]:0.003731772638264)[&length_range={5.20090195022E-7,0.1205125441117},default.rate_95%_HPD={8.141049280421513E-4,9.755937087053506E-4},length_95%_HPD={5.20090195022E-7,0.06133632561743},default.rate_range={8.000684667621226E-4,9.99637283760634E-4},default.rate=8.963125865403786E-4,length=0.02186425213954115,posterior=0.048074074074074075,location.rate_95%_HPD={0.5948430443751663,1.0228501719582255},location.rate_median=0.8063137880439387,height_median=0.2717888240275924,location.set.prob={1.0},height_range={0.2684950734022147,0.33863958409176687},location.rate=0.8102057409290916,height_95%_HPD={0.2684950734022147,0.294504577967003},default.rate_median=8.959885068447496E-4,length_median=0.01375075641188,location="Northeast",location.prob=1.0,location.set={"Northeast"},location.rate_range={0.4877334450873587,1.2341437733183993},height=0.27536366578916677]:0.05281311682438,110[&length_range={1.306324842743E-8,0.09577403737864},default.rate_95%_HPD={8.107212746362808E-4,9.728337194427039E-4},length_95%_HPD={1.306324842743E-8,0.03962980513554},default.rate_range={8.000261883460774E-4,9.999956221596782E-4},default.rate=8.93447556451968E-4,length=0.013008414415231146,location.rate_95%_HPD={0.5897047145561718,1.0247004167779792},location.rate_median=0.8028053243761422,height_median=0.3205479452055898,location.set.prob={1.0},height_range={0.32054794520547314,0.3205479452057019},location.rate=0.8073631393398963,height_95%_HPD={0.3205479452055339,0.32054794520564506},default.rate_median=8.92455972395866E-4,length_median=0.009008203848891,location="Northeast",location.prob=1.0,location.set={"Northeast"},location.rate_range={0.42448391338960223,1.331227935658132},height=0.3205479452057988]:0.004490094941946)[&length_range={3.153790012993E-4,0.0342119900095},default.rate_95%_HPD={8.304242582027955E-4,9.731062068993483E-4},length_95%_HPD={3.153790012993E-4,0.02720990507793},default.rate_range={8.052230344429362E-4,9.731062068993483E-4},default.rate=8.832330172917715E-4,length=0.012006584609228545,posterior=4.074074074074074E-4,location.rate_95%_HPD={0.6612998537783978,0.9410118720603976},location.rate_median=0.8178529548254594,height_median=0.324025731694339,location.set.prob={1.0},height_range={0.3214591190299292,0.33546779685036865},location.rate=0.8220654578378273,height_95%_HPD={0.3214591190299292,0.3325579703536994},default.rate_median=8.818281688264783E-4,length_median=0.011923770874384999,location="Northeast",location.prob=1.0,location.set={"Northeast"},location.rate_range={0.6612998537783978,1.064285192008217},height=0.3256630404321099]:0.01890857255691)[&default.rate=8.87778439597995E-4,length=9.197436118211E-4,posterior=1.8518518518518518E-5,location="Northeast",location.prob=1.0,location.set={"Northeast"},location.set.prob={1.0},height=0.34394661270440163,location.rate=0.8124187585461015]:9.197436118211E-4,(150[&length_range={0.002385401049602,0.1376599607899},default.rate_95%_HPD={8.107212746362808E-4,9.728337194427039E-4},length_95%_HPD={0.01647019477899,0.09171637221565},default.rate_range={8.000261883460774E-4,9.999956221596782E-4},default.rate=8.93447556451968E-4,length=0.048917848143447774,location.rate_95%_HPD={0.5897047145561718,1.0247004167779792},location.rate_median=0.8028053243761422,height_median=0.29315068493156105,location.set.prob={1.0},height_range={0.29315068493144275,0.29315068493168545},location.rate=0.8073631393398963,height_95%_HPD={0.29315068493150453,0.2931506849316161},default.rate_median=8.92455972395866E-4,length_median=0.045332027786535,location="Northeast",location.prob=1.0,location.set={"Northeast"},location.rate_range={0.42448391338960223,1.331227935658132},height=0.2931506849312915]:0.03877165423403,151[&length_range={9.369512335172E-4,0.1615370894824},default.rate_95%_HPD={8.107212746362808E-4,9.728337194427039E-4},length_95%_HPD={0.01073830245874,0.1110417963454},default.rate_range={8.000261883460774E-4,9.999956221596782E-4},default.rate=8.93447556451968E-4,length=0.06003900759773015,location.rate_95%_HPD={0.5897047145561718,1.0247004167779792},location.rate_median=0.8028053243761422,height_median=0.263013698630175,location.set.prob={1.0},height_range={0.2630136986300491,0.26301369863030655},location.rate=0.8073631393398963,height_95%_HPD={0.26301369863011675,0.26301369863023305},default.rate_median=8.92455972395866E-4,length_median=0.05772627256427,location="Northeast",location.prob=1.0,location.set={"Northeast"},location.rate_range={0.42448391338960223,1.331227935658132},height=0.2630136986300139]:0.06890864053541)[&length_range={4.465944037968E-6,0.06421012864572},default.rate_95%_HPD={8.119811386099685E-4,9.708201717654153E-4},length_95%_HPD={4.465944037968E-6,0.03222182522053},default.rate_range={8.0175324120616E-4,9.976584100597162E-4},default.rate=8.970661829245974E-4,length=0.009979719929668509,posterior=0.01287037037037037,location.rate_95%_HPD={0.5780647621857639,0.9953732459435095},location.rate_median=0.7987268428034815,height_median=0.329533322612627,location.set.prob={0.0014388489208633094,0.9985611510791367},height_range={0.3003130672192528,0.3905595254686398},location.rate=0.8020732057935207,height_95%_HPD={0.3086798236007561,0.3668511959324118},default.rate_median=8.982536488101719E-4,length_median=0.006142343665472,location="Northeast",location.prob=0.9985611510791367,location.set={"North","Northeast"},location.rate_range={0.5003937866695463,1.1879541929345652},height=0.3315809787358894]:0.01294401715068)[&default.rate=8.87778439597995E-4,length=0.001093440329286,posterior=1.8518518518518518E-5,location="Northeast",location.prob=1.0,location.set={"Northeast"},location.set.prob={1.0},height=0.34486635631622276,location.rate=0.8124187585461015]:0.001093440329286)[&default.rate=8.87778439597995E-4,length=0.04419894069538,posterior=1.8518518518518518E-5,location="Northeast",location.prob=1.0,location.set={"Northeast"},location.set.prob={1.0},height=0.34595979664550874,location.rate=0.8124187585461015]:0.04419894069538)[&default.rate=8.87778439597995E-4,length=3.45629509374E-6,posterior=1.8518518518518518E-5,location="Northeast",location.prob=1.0,location.set={"Northeast"},location.set.prob={1.0},height=0.39015873734088874,location.rate=0.8124187585461015]:3.45629509374E-6,(298[&length_range={0.07123294727975,0.1619626435037},default.rate_95%_HPD={8.107212746362808E-4,9.728337194427039E-4},length_95%_HPD={0.07123294727975,0.09210609546041},default.rate_range={8.000261883460774E-4,9.999956221596782E-4},default.rate=8.93447556451968E-4,length=0.078760430956908,location.rate_95%_HPD={0.5897047145561718,1.0247004167779792},location.rate_median=0.8028053243761422,height_median=0.2520547945205181,location.set.prob={1.0},height_range={0.2520547945204043,0.252054794520632},location.rate=0.8073631393398963,height_95%_HPD={0.25205479452046187,0.2520547945205752},default.rate_median=8.92455972395866E-4,length_median=0.07693586422625501,location="North",location.prob=1.0,location.set={"North"},location.rate_range={0.42448391338960223,1.331227935658132},height=0.25205479452051804]:0.07504016294467,303[&length_range={7.05673192658E-8,0.0907297667913},default.rate_95%_HPD={8.107212746362808E-4,9.728337194427039E-4},length_95%_HPD={7.05673192658E-8,0.02087321874798},default.rate_range={8.000261883460774E-4,9.999956221596782E-4},default.rate=8.93447556451968E-4,length=0.007527554244479319,location.rate_95%_HPD={0.5897047145561718,1.0247004167779792},location.rate_median=0.8028053243761422,height_median=0.32328767123294727,location.set.prob={1.0},height_range={0.3232876712328333,0.32328767123306146},location.rate=0.8073631393398963,height_95%_HPD={0.3232876712328908,0.32328767123300245},default.rate_median=8.92455972395866E-4,length_median=0.0057029875138215,location="Northeast",location.prob=1.0,location.set={"Northeast"},location.rate_range={0.42448391338960223,1.331227935658132},height=0.32328767123314445]:0.003807286232246)[&length_range={0.005555213778525,0.2231179665514},default.rate_95%_HPD={8.107212746362808E-4,9.728337194427039E-4},length_95%_HPD={0.02008942956539,0.06947903819875},default.rate_range={8.000261883460774E-4,9.999956221596782E-4},default.rate=8.93447556451968E-4,length=0.047841619609626934,posterior=1.0,location.rate_95%_HPD={0.5897047145561718,1.0247004167779792},location.rate_median=0.8028053243761422,height_median=0.32899065874679334,location.set.prob={3.7037037037037037E-5,0.3883333333333333,0.6116296296296296},height_range={0.323287741800283,0.41401743802429136},location.rate=0.8073631393398963,height_95%_HPD={0.323287741800283,0.34416088998096583},default.rate_median=8.92455972395866E-4,length_median=0.047890407092979995,location="Northeast",location.prob=0.6116296296296296,location.set={"South","North","Northeast"},location.rate_range={0.42448391338960223,1.331227935658132},height=0.33081522547742614]:0.06306723617083)[&default.rate=8.87778439597995E-4,length=0.002139407603723,posterior=1.8518518518518518E-5,location="Northeast",location.prob=1.0,location.set={"Northeast"},location.set.prob={1.0},height=0.3901621936359825,location.rate=0.8124187585461015]:0.002139407603723)[&default.rate=8.87778439597995E-4,length=0.004079405050383,posterior=1.8518518518518518E-5,location="Northeast",location.prob=1.0,location.set={"Northeast"},location.set.prob={1.0},height=0.3923016012397055,location.rate=0.8124187585461015]:0.004079405050383,(((31[&length_range={2.293260701269E-5,0.08896927530448},default.rate_95%_HPD={8.107212746362808E-4,9.728337194427039E-4},length_95%_HPD={3.551354605001E-4,0.02465608831916},default.rate_range={8.000261883460774E-4,9.999956221596782E-4},default.rate=8.93447556451968E-4,length=0.012371449042567938,location.rate_95%_HPD={0.5897047145561718,1.0247004167779792},location.rate_median=0.8028053243761422,height_median=0.37797739351753984,location.set.prob={1.0},height_range={0.3779773935174244,0.3779773935176538},location.rate=0.8073631393398963,height_95%_HPD={0.377977393517484,0.3779773935175951},default.rate_median=8.92455972395866E-4,length_median=0.012216016965940001,location="North",location.prob=1.0,location.set={"North"},location.rate_range={0.42448391338960223,1.331227935658132},height=0.377977393517358]:0.01256551351979,((39[&length_range={3.600935199815E-4,0.1036820078149},default.rate_95%_HPD={8.107212746362808E-4,9.728337194427039E-4},length_95%_HPD={0.005945519622332,0.04588232913273},default.rate_range={8.000261883460774E-4,9.999956221596782E-4},default.rate=8.93447556451968E-4,length=0.029517303429832893,location.rate_95%_HPD={0.5897047145561718,1.0247004167779792},location.rate_median=0.8028053243761422,height_median=0.350654989146051,location.set.prob={1.0},height_range={0.35065498914593524,0.3506549891461692},location.rate=0.8073631393398963,height_95%_HPD={0.3506549891459948,0.3506549891461064},default.rate_median=8.92455972395866E-4,length_median=0.02933275271328,location="North",location.prob=1.0,location.set={"North"},location.rate_range={0.42448391338960223,1.331227935658132},height=0.3506549891462294]:0.03941326314743,((502[&length_range={0.01095891849991,0.07404292292721},default.rate_95%_HPD={8.107212746362808E-4,9.728337194427039E-4},length_95%_HPD={0.01095891849991,0.02654153558859},default.rate_range={8.000261883460774E-4,9.999956221596782E-4},default.rate=8.93447556451968E-4,length=0.016163653028033086,location.rate_95%_HPD={0.5897047145561718,1.0247004167779792},location.rate_median=0.8028053243761422,height_median=0.309589041095933,location.set.prob={1.0},height_range={0.30958904109582003,0.3095890410960515},location.rate=0.8073631393398963,height_95%_HPD={0.3095890410958758,0.3095890410959891},default.rate_median=8.92455972395866E-4,length_median=0.014420085407010001,location="South",location.prob=1.0,location.set={"South"},location.rate_range={0.42448391338960223,1.331227935658132},height=0.30958904109591545]:0.01186712768768,501[&length_range={1.439025582028E-8,0.06308401881755},default.rate_95%_HPD={8.107212746362808E-4,9.728337194427039E-4},length_95%_HPD={1.439025582028E-8,0.01558263147894},default.rate_range={8.000261883460774E-4,9.999956221596782E-4},default.rate=8.93447556451968E-4,length=0.0052047489183762756,location.rate_95%_HPD={0.5897047145561718,1.0247004167779792},location.rate_median=0.8028053243761422,height_median=0.32054794520558993,location.set.prob={1.0},height_range={0.320547945205475,0.3205479452057065},location.rate=0.8073631393398963,height_95%_HPD={0.320547945205532,0.3205479452056451},default.rate_median=8.92455972395866E-4,length_median=0.0034611812973515,location="South",location.prob=1.0,location.set={"South"},location.rate_range={0.42448391338960223,1.331227935658132},height=0.32054794520579855]:9.082235780281E-4)[&length_range={3.032734760343E-4,0.1036945885707},default.rate_95%_HPD={8.107212746362808E-4,9.728337194427039E-4},length_95%_HPD={0.001648250545553,0.05403799454494},default.rate_range={8.000261883460774E-4,9.999956221596782E-4},default.rate=8.93447556451968E-4,length=0.024527793361200697,posterior=1.0,location.rate_95%_HPD={0.5897047145561718,1.0247004167779792},location.rate_median=0.8028053243761422,height_median=0.32400912650293534,location.set.prob={0.9990925925925926,9.074074074074074E-4},height_range={0.3205479595958732,0.3836319640231075},location.rate=0.8073631393398963,height_95%_HPD={0.3205479595958732,0.3361305766845725},default.rate_median=8.92455972395866E-4,length_median=0.021611715785125,location="South",location.prob=0.9990925925925926,location.set={"South","North"},location.rate_range={0.42448391338960223,1.331227935658132},height=0.3257526941239693]:0.01843241663453,(438[&length_range={8.202671020197E-8,0.1234061985264},default.rate_95%_HPD={8.107212746362808E-4,9.728337194427039E-4},length_95%_HPD={8.202671020197E-8,0.04809412498073},default.rate_range={8.000261883460774E-4,9.999956221596782E-4},default.rate=8.93447556451968E-4,length=0.021331977852670946,location.rate_95%_HPD={0.5897047145561718,1.0247004167779792},location.rate_median=0.8028053243761422,height_median=0.29315068493156105,location.set.prob={1.0},height_range={0.29315068493143914,0.2931506849316775},location.rate=0.8073631393398963,height_95%_HPD={0.29315068493150465,0.29315068493161855},default.rate_median=8.92455972395866E-4,length_median=0.020664129582725,location="North",location.prob=1.0,location.set={"North"},location.rate_range={0.42448391338960223,1.331227935658132},height=0.2931506849312911]:0.0299970331545,15[&length_range={1.18336607034E-5,0.1016586909992},default.rate_95%_HPD={8.107212746362808E-4,9.728337194427039E-4},length_95%_HPD={0.002739808054068,0.05109588582801},default.rate_range={8.000261883460774E-4,9.999956221596782E-4},default.rate=8.93447556451968E-4,length=0.024091509356517597,location.rate_95%_HPD={0.5897047145561718,1.0247004167779792},location.rate_median=0.8028053243761422,height_median=0.2904109589042039,location.set.prob={1.0},height_range={0.2904109589040892,0.2904109589043175},location.rate=0.8073631393398963,height_95%_HPD={0.2904109589041466,0.2904109589042601},default.rate_median=8.92455972395866E-4,length_median=0.023395231309445,location="North",location.prob=1.0,location.set={"North"},location.rate_range={0.42448391338960223,1.331227935658132},height=0.2904109589039378]:0.03273675918186)[&length_range={7.525140175435E-7,0.1163046054433},default.rate_95%_HPD={8.10726946103705E-4,9.72856313647979E-4},length_95%_HPD={2.347793403222E-4,0.06739585964824},default.rate_range={8.000261883460774E-4,9.999956221596782E-4},default.rate=8.937283637429217E-4,length=0.03365311130126761,posterior=0.9285,location.rate_95%_HPD={0.5907831551508361,1.025338649474064},location.rate_median=0.8031253981416071,height_median=0.31316433169815494,location.set.prob={7.977821655796884E-5,0.9999002772293025,1.994455413949221E-5},height_range={0.29315076695828,0.39172006591638453},location.rate=0.8075480421730528,height_95%_HPD={0.29315076695828,0.3351647586830755},default.rate_median=8.927133279448538E-4,length_median=0.03209701618919,location="North",location.prob=0.9999002772293025,location.set={"South","North","Northeast"},location.rate_range={0.42448391338960223,1.3138309017180168},height=0.3125584968609373]:0.01674086733209)[&length_range={7.909588248256E-6,0.1052630758896},default.rate_95%_HPD={8.111088303981063E-4,9.721690525017096E-4},length_95%_HPD={0.001023116896941,0.05149764930891},default.rate_range={8.000334988688567E-4,9.999956221596782E-4},default.rate=8.922985439377663E-4,length=0.02445917474396994,posterior=0.6593703703703704,location.rate_95%_HPD={0.59833682857451,1.0310471151570682},location.rate_median=0.8054949702906153,height_median=0.3461900879858096,location.set.prob={5.617030837499298E-5,0.02471493568499691,0.9746391057686906,5.897882379374263E-4},height_range={0.32135977772524016,0.4022598492369292},location.rate=0.8100556890917197,height_95%_HPD={0.32632300474922726,0.37368670052300595},default.rate_median=8.911399067963826E-4,length_median=0.02246414385328,location="North",location.prob=0.9746391057686906,location.set={"CentreWest","South","North","Northeast"},location.rate_range={0.42448391338960223,1.331227935658132},height=0.3475664351326746]:0.05017966687533)[&length_range={6.230803840712E-6,0.03502564202551},default.rate_95%_HPD={8.043432883291104E-4,9.626660465438523E-4},length_95%_HPD={6.230803840712E-6,0.01888022427947},default.rate_range={8.021055199587551E-4,9.976584100597162E-4},default.rate=8.895373513757096E-4,length=0.006667794183265045,posterior=0.005185185185185185,location.rate_95%_HPD={0.5602454070548075,0.9910579572247686},location.rate_median=0.8070295713644846,height_median=0.37628436238994123,location.set.prob={1.0},height_range={0.3520694196890429,0.41033684387013075},location.rate=0.8049660207187888,height_95%_HPD={0.3562742958096602,0.39307785127493083},default.rate_median=8.882730364554597E-4,length_median=0.004628210936042499,location="North",location.prob=1.0,location.set={"North"},location.rate_range={0.48772774638777844,1.2508414122863154},height=0.3782013699159638]:1.50108489249E-4,((((7[&length_range={1.656559044549E-6,0.09251754512361},default.rate_95%_HPD={8.107212746362808E-4,9.728337194427039E-4},length_95%_HPD={4.262215325179E-6,0.03845708968045},default.rate_range={8.000261883460774E-4,9.999956221596782E-4},default.rate=8.93447556451968E-4,length=0.018761312703820223,location.rate_95%_HPD={0.5897047145561718,1.0247004167779792},location.rate_median=0.8028053243761422,height_median=0.3013698630138606,location.set.prob={1.0},height_range={0.3013698630137492,0.30136986301397556},location.rate=0.8073631393398963,height_95%_HPD={0.30136986301380264,0.3013698630139161},default.rate_median=8.92455972395866E-4,length_median=0.016323358631785,location="North",location.prob=1.0,location.set={"North"},location.rate_range={0.42448391338960223,1.331227935658132},height=0.3013698630138591]:0.02331320488162,439[&length_range={0.02891208709599,0.2366207008057},default.rate_95%_HPD={8.107212746362808E-4,9.728337194427039E-4},length_95%_HPD={0.1260290538195,0.1673202016838},default.rate_range={8.000261883460774E-4,9.999956221596782E-4},default.rate=8.93447556451968E-4,length=0.14473950553834805,location.rate_95%_HPD={0.5897047145561718,1.0247004167779792},location.rate_median=0.8028053243761422,height_median=0.17534246575337425,location.set.prob={1.0},height_range={0.1753424657532336,0.1753424657535243},location.rate=0.8073631393398963,height_95%_HPD={0.1753424657532926,0.1753424657534561},default.rate_median=8.92455972395866E-4,length_median=0.14253575454974998,location="North",location.prob=1.0,location.set={"North"},location.rate_range={0.42448391338960223,1.331227935658132},height=0.17534246575338025]:0.1493406021421)[&length_range={4.667068027042E-7,0.08752909611278},default.rate_95%_HPD={8.119587459631837E-4,9.740309194523929E-4},length_95%_HPD={4.667068027042E-7,0.03477966794612},default.rate_range={8.000334988688567E-4,9.999956221596782E-4},default.rate=8.941704687399705E-4,length=0.012901074674082018,posterior=0.5299814814814815,location.rate_95%_HPD={0.5999963164259426,1.035423365472829},location.rate_median=0.803151349645353,height_median=0.314714589889366,location.set.prob={1.0},height_range={0.30137151957294067,0.3793568832350416},location.rate=0.8080258367562915,height_95%_HPD={0.30137151957294067,0.33340140535971863},default.rate_median=8.933355447647312E-4,length_median=0.01019134083995,location="North",location.prob=1.0,location.set={"North"},location.rate_range={0.42448391338960223,1.331227935658132},height=0.3160722672858545]:0.01189107898405,59[&length_range={1.084076352008E-4,0.08868810592266},default.rate_95%_HPD={8.107212746362808E-4,9.728337194427039E-4},length_95%_HPD={0.001863502872326,0.03860288553591},default.rate_range={8.000261883460774E-4,9.999956221596782E-4},default.rate=8.93447556451968E-4,length=0.015908688836943397,location.rate_95%_HPD={0.5897047145561718,1.0247004167779792},location.rate_median=0.8028053243761422,height_median=0.30958904109593277,location.set.prob={1.0},height_range={0.3095890410958192,0.309589041096054},location.rate=0.8073631393398963,height_95%_HPD={0.3095890410958753,0.3095890410959883},default.rate_median=8.92455972395866E-4,length_median=0.013126380986125001,location="North",location.prob=1.0,location.set={"North"},location.rate_range={0.42448391338960223,1.331227935658132},height=0.3095890410959143]:0.0269851057836)[&length_range={1.298206604618E-4,0.1079087018055},default.rate_95%_HPD={8.107212746362808E-4,9.72856313647979E-4},length_95%_HPD={0.00148252459026,0.06409553023433},default.rate_range={8.000261883460774E-4,9.999956221596782E-4},default.rate=8.935362866198817E-4,length=0.030042135135912622,posterior=0.9726481481481482,location.rate_95%_HPD={0.5915871420492679,1.0263561287395326},location.rate_median=0.8027309083514897,height_median=0.3263673746584655,location.set.prob={1.0},height_range={0.30972585869125063,0.390648874899593},location.rate=0.8072161620699718,height_95%_HPD={0.3121478367581252,0.35168191955984807},default.rate_median=8.925463319227008E-4,length_median=0.02760899914999,location="North",location.prob=1.0,location.set={"North"},location.rate_range={0.42448391338960223,1.331227935658132},height=0.3287516241641407]:0.05344633032051,64[&length_range={6.994564642462E-4,0.1229732134106},default.rate_95%_HPD={8.107212746362808E-4,9.728337194427039E-4},length_95%_HPD={0.008735288832511,0.06677715618606},default.rate_range={8.000261883460774E-4,9.999956221596782E-4},default.rate=8.93447556451968E-4,length=0.04041132791179896,location.rate_95%_HPD={0.5897047145561718,1.0247004167779792},location.rate_median=0.8028053243761422,height_median=0.32602739726030455,location.set.prob={1.0},height_range={0.32602739726018753,0.32602739726041846},location.rate=0.8073631393398963,height_95%_HPD={0.3260273972602486,0.326027397260361},default.rate_median=8.92455972395866E-4,length_median=0.041584690723094994,location="North",location.prob=1.0,location.set={"North"},location.rate_range={0.42448391338960223,1.331227935658132},height=0.3260273972604907]:0.06399307993973)[&length_range={1.557285111331E-5,0.07069134897753},default.rate_95%_HPD={8.134755948367821E-4,9.761634399244812E-4},length_95%_HPD={1.557285111331E-5,0.02959856882723},default.rate_range={8.006088793100024E-4,9.96850300223919E-4},default.rate=8.926936568462839E-4,length=0.010937290974725752,posterior=0.008574074074074074,location.rate_95%_HPD={0.60840382669931,1.0332605024766512},location.rate_median=0.8002457807236544,height_median=0.35728074633736634,location.set.prob={1.0},height_range={0.3303145089030214,0.3924202231571089},location.rate=0.809117429823407,height_95%_HPD={0.3353606628535534,0.3905083067987055},default.rate_median=8.906274792195639E-4,length_median=0.008138160482566,location="North",location.prob=1.0,location.set={"North"},location.rate_range={0.4413922751715997,1.3039883495570297},height=0.35979082802788864]:2.702070333904E-5,(16[&length_range={1.433975773291E-6,0.1105044660508},default.rate_95%_HPD={8.107212746362808E-4,9.728337194427039E-4},length_95%_HPD={1.433975773291E-6,0.06568352405316},default.rate_range={8.000261883460774E-4,9.999956221596782E-4},default.rate=8.93447556451968E-4,length=0.026430176754618312,location.rate_95%_HPD={0.5897047145561718,1.0247004167779792},location.rate_median=0.8028053243761422,height_median=0.3041095890412181,location.set.prob={1.0},height_range={0.30410958904109997,0.3041095890413338},location.rate=0.8073631393398963,height_95%_HPD={0.3041095890411609,0.3041095890412741},default.rate_median=8.92455972395866E-4,length_median=0.021816619156454997,location="North",location.prob=1.0,location.set={"North"},location.rate_range={0.42448391338960223,1.331227935658132},height=0.3041095890412164]:0.03114608107374,520[&length_range={0.0022895095625,0.1519429159611},default.rate_95%_HPD={8.107212746362808E-4,9.728337194427039E-4},length_95%_HPD={0.02931006238967,0.09581211182923},default.rate_range={8.000261883460774E-4,9.999956221596782E-4},default.rate=8.93447556451968E-4,length=0.05465761206715574,location.rate_95%_HPD={0.5897047145561718,1.0247004167779792},location.rate_median=0.8028053243761422,height_median=0.27123287671247465,location.set.prob={1.0},height_range={0.2712328767123409,0.27123287671260815},location.rate=0.8073631393398963,height_95%_HPD={0.2712328767124178,0.27123287671253166},default.rate_median=8.92455972395866E-4,length_median=0.05085931928572,location="Southeast",location.prob=1.0,location.set={"Southeast"},location.rate_range={0.42448391338960223,1.331227935658132},height=0.271232876712273]:0.06402279340248)[&length_range={1.573024494739E-5,0.09939328418927},default.rate_95%_HPD={8.125585357738342E-4,9.746520993860531E-4},length_95%_HPD={8.358833062082E-4,0.06474240203914},default.rate_range={8.000925372835323E-4,9.99939128301967E-4},default.rate=8.961096919398449E-4,length=0.029560956355734403,posterior=0.6314444444444445,location.rate_95%_HPD={0.5997187161024923,1.032822556420207},location.rate_median=0.8095386590161706,height_median=0.3220690208585968,location.set.prob={0.007771716816235556,0.002874068860343715,3.5192679922576106E-4,0.952841808903748,0.005924101120300311,0.030236377500146638},height_range={0.30411102301699,0.4035746217492665},location.rate=0.8145925952962502,height_95%_HPD={0.30411102301699,0.3525430413576094},default.rate_median=8.957792780726376E-4,length_median=0.026269322208065,location="North",location.prob=0.952841808903748,location.set={"CentreWest","South","RJ","North","Southeast","Northeast"},location.rate_range={0.4413680964163052,1.331227935658132},height=0.325440488043524]:0.05479182778842)[&length_range={1.708628793569E-4,0.0175879261663},default.rate_95%_HPD={8.54512673083905E-4,9.318582072947495E-4},length_95%_HPD={1.708628793569E-4,0.0175879261663},default.rate_range={8.54512673083905E-4,9.318582072947495E-4},default.rate=8.931034049698467E-4,length=0.008913377633710216,posterior=1.1111111111111112E-4,location.rate_95%_HPD={0.6210498656479372,0.9157456573707762},location.rate_median=0.8049003572457744,height_median=0.3563193599335909,location.set.prob={1.0},height_range={0.3416519026091085,0.3900474979033373},location.rate=0.7919847739982023,height_95%_HPD={0.3416519026091085,0.3900474979033373},default.rate_median=8.899297446225908E-4,length_median=0.010323386902510001,location="North",location.prob=1.0,location.set={"North"},location.rate_range={0.6210498656479372,0.9157456573707762},height=0.35750158695258355]:1.708628793569E-4)[&default.rate=8.87778439597995E-4,length=3.245462545932E-4,posterior=1.8518518518518518E-5,location="North",location.prob=1.0,location.set={"North"},location.set.prob={1.0},height=0.3902183607826942,location.rate=0.8124187585461015]:3.245462545932E-4)[&default.rate=8.87778439597995E-4,length=0.001229145694143,posterior=1.8518518518518518E-5,location="North",location.prob=1.0,location.set={"North"},location.set.prob={1.0},height=0.3905429070372874,location.rate=0.8124187585461015]:0.001229145694143,((52[&length_range={9.683037712066E-5,0.1162097748092},default.rate_95%_HPD={8.107212746362808E-4,9.728337194427039E-4},length_95%_HPD={0.003716310895614,0.06242465459584},default.rate_range={8.000261883460774E-4,9.999956221596782E-4},default.rate=8.93447556451968E-4,length=0.030648620253132305,location.rate_95%_HPD={0.5897047145561718,1.0247004167779792},location.rate_median=0.8028053243761422,height_median=0.32876712328766183,location.set.prob={1.0},height_range={0.32876712328754043,0.3287671232877811},location.rate=0.8073631393398963,height_95%_HPD={0.3287671232876056,0.328767123287718},default.rate_median=8.92455972395866E-4,length_median=0.027832087113175,location="North",location.prob=1.0,location.set={"North"},location.rate_range={0.42448391338960223,1.331227935658132},height=0.32876712328783686]:0.06137091856498,(((38[&length_range={1.579665077078E-7,0.06744198468726},default.rate_95%_HPD={8.107212746362808E-4,9.728337194427039E-4},length_95%_HPD={1.579665077078E-7,0.02286736552867},default.rate_range={8.000261883460774E-4,9.999956221596782E-4},default.rate=8.93447556451968E-4,length=0.007289995114648438,location.rate_95%_HPD={0.5897047145561718,1.0247004167779792},location.rate_median=0.8028053243761422,height_median=0.3506549891460509,location.set.prob={1.0},height_range={0.35065498914592796,0.35065498914616655},location.rate=0.8073631393398963,height_95%_HPD={0.35065498914599474,0.3506549891461065},default.rate_median=8.92455972395866E-4,length_median=0.0046237228978965005,location="North",location.prob=1.0,location.set={"North"},location.rate_range={0.42448391338960223,1.331227935658132},height=0.35065498914622956]:0.01048568089677,(72[&length_range={1.300130078596E-7,0.06844029712706},default.rate_95%_HPD={8.107212746362808E-4,9.728337194427039E-4},length_95%_HPD={1.300130078596E-7,0.03346778583839},default.rate_range={8.000261883460774E-4,9.999956221596782E-4},default.rate=8.93447556451968E-4,length=0.013159546751071161,location.rate_95%_HPD={0.5897047145561718,1.0247004167779792},location.rate_median=0.8028053243761422,height_median=0.328767123287662,location.set.prob={1.0},height_range={0.3287671232875479,0.32876712328778046},location.rate=0.8073631393398963,height_95%_HPD={0.32876712328760466,0.3287671232877173},default.rate_median=8.92455972395866E-4,length_median=0.009890205786423498,location="North",location.prob=1.0,location.set={"North"},location.rate_range={0.42448391338960223,1.331227935658132},height=0.32876712328783697]:0.005218691914252,60[&length_range={4.706084638473E-5,0.08374963880884},default.rate_95%_HPD={8.107212746362808E-4,9.728337194427039E-4},length_95%_HPD={0.00821930809508,0.04160132166158},default.rate_range={8.000261883460774E-4,9.999956221596782E-4},default.rate=8.93447556451968E-4,length=0.021323633089624434,location.rate_95%_HPD={0.5897047145561718,1.0247004167779792},location.rate_median=0.8028053243761422,height_median=0.32054794520558993,location.set.prob={1.0},height_range={0.3205479452054749,0.32054794520570595},location.rate=0.8073631393398963,height_95%_HPD={0.3205479452055332,0.3205479452056461},default.rate_median=8.92455972395866E-4,length_median=0.01807136960936,location="North",location.prob=1.0,location.set={"North"},location.rate_range={0.42448391338960223,1.331227935658132},height=0.3205479452057987]:0.01343786999632)[&length_range={2.850780982944E-7,0.08641325422122},default.rate_95%_HPD={8.097771729624982E-4,9.721690525017096E-4},length_95%_HPD={8.762295604647E-7,0.03904637660802},default.rate_range={8.000261883460774E-4,9.999956221596782E-4},default.rate=8.936728389906064E-4,length=0.019798005894514692,posterior=0.8266481481481481,location.rate_95%_HPD={0.5904345729496268,1.0257474991288666},location.rate_median=0.8030784267761604,height_median=0.3361149952248886,location.set.prob={1.0},height_range={0.32876725330064216,0.3917034901117173},location.rate=0.8076455663964437,height_95%_HPD={0.32876725330064216,0.35376625343152557},default.rate_median=8.92610852567175E-4,length_median=0.0198003856718,location="North",location.prob=1.0,location.set={"North"},location.rate_range={0.4413680964163052,1.331227935658132},height=0.33847594147166843]:0.02715485484091)[&length_range={7.988342987764E-6,0.09299934581759},default.rate_95%_HPD={8.09972897664767E-4,9.722727114622914E-4},length_95%_HPD={0.002226154539667,0.03952708187389},default.rate_range={8.000261883460774E-4,9.999956221596782E-4},default.rate=8.937114155907631E-4,length=0.020408387249922395,posterior=0.977037037037037,location.rate_95%_HPD={0.5897047145561718,1.0247004167779792},location.rate_median=0.8025601318250365,height_median=0.35625132331153114,location.set.prob={1.0},height_range={0.3506551471125213,0.4042975840144013},location.rate=0.8071621595532223,height_95%_HPD={0.3506551471125213,0.3737457321254832},default.rate_median=8.928129441179791E-4,length_median=0.019053641629955,location="North",location.prob=1.0,location.set={"North"},location.rate_range={0.42448391338960223,1.331227935658132},height=0.35862135607675794]:0.01492153248669,(92[&length_range={0.001192315147562,0.1558552968126},default.rate_95%_HPD={8.107212746362808E-4,9.728337194427039E-4},length_95%_HPD={0.01106117387618,0.07964554515346},default.rate_range={8.000261883460774E-4,9.999956221596782E-4},default.rate=8.93447556451968E-4,length=0.045193882797848396,location.rate_95%_HPD={0.5897047145561718,1.0247004167779792},location.rate_median=0.8028053243761422,height_median=0.31232876712329,location.set.prob={1.0},height_range={0.31232876712316726,0.3123287671234031},location.rate=0.8073631393398963,height_95%_HPD={0.3123287671232333,0.3123287671233459},default.rate_median=8.92455972395866E-4,length_median=0.043510233186475,location="North",location.prob=1.0,location.set={"North"},location.rate_range={0.42448391338960223,1.331227935658132},height=0.3123287671232619]:0.059430035193,45[&length_range={7.483144260356E-7,0.08953144160619},default.rate_95%_HPD={8.107212746362808E-4,9.728337194427039E-4},length_95%_HPD={7.483144260356E-7,0.02699039320127},default.rate_range={8.000261883460774E-4,9.999956221596782E-4},default.rate=8.93447556451968E-4,length=0.012247030545197634,location.rate_95%_HPD={0.5897047145561718,1.0247004167779792},location.rate_median=0.8028053243761422,height_median=0.3643161913316817,location.set.prob={1.0},height_range={0.36431619133156373,0.3643161913317962},location.rate=0.8073631393398963,height_95%_HPD={0.36431619133162574,0.3643161913317371},default.rate_median=8.92455972395866E-4,length_median=0.0093498567512915,location="North",location.prob=1.0,location.set={"North"},location.rate_range={0.42448391338960223,1.331227935658132},height=0.3643161913315019]:0.007442610984612)[&length_range={1.35474379756E-5,0.0329972022069},default.rate_95%_HPD={8.003667816675064E-4,9.537687119932204E-4},length_95%_HPD={1.35474379756E-5,0.02301116980921},default.rate_range={8.003667816675064E-4,9.96566604204993E-4},default.rate=8.878802383802686E-4,length=0.007750403057513531,posterior=0.005981481481481482,location.rate_95%_HPD={0.5756529416832509,0.9909751619967252},location.rate_median=0.7894070172662264,height_median=0.37269142088427315,location.set.prob={1.0},height_range={0.3643440930761031,0.39771831382501766},location.rate=0.7947881692083165,height_95%_HPD={0.36452631381231704,0.39053793320823676},default.rate_median=8.86833398922997E-4,length_median=0.005856178589551,location="North",location.prob=1.0,location.set={"North"},location.rate_range={0.4630148418028432,1.1297720349789004},height=0.37486321367205505]:0.004303400213214)[&length_range={2.891119239131E-4,0.01797647209154},default.rate_95%_HPD={8.546929193912082E-4,9.404040464611444E-4},length_95%_HPD={2.891119239131E-4,0.0175166430946},default.rate_range={8.546929193912082E-4,9.94897249652313E-4},default.rate=9.012245887075813E-4,length=0.008887652058996363,posterior=2.4074074074074075E-4,location.rate_95%_HPD={0.7049740295226208,0.960224053954656},location.rate_median=0.8364293329545422,height_median=0.3760622025294741,location.set.prob={1.0},height_range={0.36572947093988706,0.3909339067935367},location.rate=0.8204960223046396,height_95%_HPD={0.36572947093988706,0.3877633198483509},default.rate_median=8.87778439597995E-4,length_median=0.009549061481156,location="North",location.prob=1.0,location.set={"North"},location.rate_range={0.6203131023920228,0.960224053954656},height=0.3768532242255211]:0.01401124852064,(((96[&length_range={0.008807898149524,0.1934584627119},default.rate_95%_HPD={8.107212746362808E-4,9.728337194427039E-4},length_95%_HPD={0.09113034244046,0.1425207679292},default.rate_range={8.000261883460774E-4,9.999956221596782E-4},default.rate=8.93447556451968E-4,length=0.10470296041604893,location.rate_95%_HPD={0.5897047145561718,1.0247004167779792},location.rate_median=0.8028053243761422,height_median=0.23561643835614632,location.set.prob={1.0},height_range={0.23561643835600865,0.23561643835630913},location.rate=0.8073631393398963,height_95%_HPD={0.23561643835606977,0.23561643835622142},default.rate_median=8.92455972395866E-4,length_median=0.10214653736785,location="North",location.prob=1.0,location.set={"North"},location.rate_range={0.42448391338960223,1.331227935658132},height=0.23561643835630075]:0.1037151944798,51[&length_range={1.516855588912E-7,0.0912306378391},default.rate_95%_HPD={8.107212746362808E-4,9.728337194427039E-4},length_95%_HPD={1.516855588912E-7,0.03582616117896},default.rate_range={8.000261883460774E-4,9.999956221596782E-4},default.rate=8.93447556451968E-4,length=0.011080553334766187,location.rate_95%_HPD={0.5897047145561718,1.0247004167779792},location.rate_median=0.8028053243761422,height_median=0.3315068493150193,location.set.prob={1.0},height_range={0.3315068493149015,0.33150684931513286},location.rate=0.8073631393398963,height_95%_HPD={0.3315068493149625,0.331506849315075},default.rate_median=8.92455972395866E-4,length_median=0.0070731535850765,location="North",location.prob=1.0,location.set={"North"},location.rate_range={0.42448391338960223,1.331227935658132},height=0.3315068493151835]:0.007824783520898)[&length_range={3.034579183919E-5,0.1264545008367},default.rate_95%_HPD={8.099787699771036E-4,9.722727114622914E-4},length_95%_HPD={0.002149720023464,0.05554823307054},default.rate_range={8.000261883460774E-4,9.999956221596782E-4},default.rate=8.935163984157507E-4,length=0.026500196268540364,posterior=0.9120925925925926,location.rate_95%_HPD={0.5924136136653267,1.026487745512495},location.rate_median=0.8020918280160098,height_median=0.33799522702723805,location.set.prob={2.0303331776744565E-5,0.9999796966682233},height_range={0.33150700100059965,0.3946001375835619},location.rate=0.8065664293116714,height_95%_HPD={0.33150700100059965,0.36046255550232864},default.rate_median=8.925506090131388E-4,length_median=0.02461620411961,location="North",location.prob=0.9999796966682233,location.set={"South","North"},location.rate_range={0.42448391338960223,1.331227935658132},height=0.3412467645523265]:0.04196165313209,440[&length_range={0.03592332486674,0.3031043437228},default.rate_95%_HPD={8.107212746362808E-4,9.728337194427039E-4},length_95%_HPD={0.07935622089719,0.2202254435736},default.rate_range={8.000261883460774E-4,9.999956221596782E-4},default.rate=8.93447556451968E-4,length=0.15598700005772614,location.rate_95%_HPD={0.5897047145561718,1.0247004167779792},location.rate_median=0.8028053243761422,height_median=0.17260273972601697,location.set.prob={1.0},height_range={0.1726027397258606,0.17260273972615964},location.rate=0.8073631393398963,height_95%_HPD={0.17260273972593582,0.1726027397260958},default.rate_median=8.92455972395866E-4,length_median=0.1586598473165,location="North",location.prob=1.0,location.set={"North"},location.rate_range={0.42448391338960223,1.331227935658132},height=0.17260273972603388]:0.208690546242)[&length_range={5.654094624902E-5,0.04998581285452},default.rate_95%_HPD={8.174811242645495E-4,9.618471392481221E-4},length_95%_HPD={5.654094624902E-5,0.03112958348546},default.rate_range={8.049851434349075E-4,9.95432860923245E-4},default.rate=8.900231476895795E-4,length=0.011273352635245147,posterior=0.0030925925925925925,location.rate_95%_HPD={0.6015933517425969,0.9819334401560083},location.rate_median=0.8011299537788226,height_median=0.3542100983218594,location.set.prob={1.0},height_range={0.33309953003496334,0.3913745135457103},location.rate=0.8061355179604826,height_95%_HPD={0.33831347274722723,0.39107685335353515},default.rate_median=8.87778439597995E-4,length_median=0.007580977385134,location="North",location.prob=1.0,location.set={"North"},location.rate_range={0.5977072761415317,1.0908181552931793},height=0.35744165837386394]:0.008773203805982,((448[&length_range={1.31399761627E-8,0.1039462255721},default.rate_95%_HPD={8.107212746362808E-4,9.728337194427039E-4},length_95%_HPD={1.31399761627E-8,0.03345155442414},default.rate_range={8.000261883460774E-4,9.999956221596782E-4},default.rate=8.93447556451968E-4,length=0.010579893420389093,location.rate_95%_HPD={0.5897047145561718,1.0247004167779792},location.rate_median=0.8028053243761422,height_median=0.31506849315064767,location.set.prob={1.0},height_range={0.31506849315053276,0.31506849315076846},location.rate=0.8073631393398963,height_95%_HPD={0.3150684931505917,0.3150684931507047},default.rate_median=8.92455972395866E-4,length_median=0.006637674938211,location="South",location.prob=1.0,location.set={"South"},location.rate_range={0.42448391338960223,1.331227935658132},height=0.3150684931506139]:0.01697836679755,(((470[&length_range={0.02499192069088,0.2597745170957},default.rate_95%_HPD={8.107212746362808E-4,9.728337194427039E-4},length_95%_HPD={0.06378493190161,0.1835565207369},default.rate_range={8.000261883460774E-4,9.999956221596782E-4},default.rate=8.93447556451968E-4,length=0.10892266382147602,location.rate_95%_HPD={0.5897047145561718,1.0247004167779792},location.rate_median=0.8028053243761422,height_median=0.15068493150693063,location.set.prob={1.0},height_range={0.1506849315067904,0.15068493150708934},location.rate=0.8073631393398963,height_95%_HPD={0.1506849315068537,0.1506849315070053},default.rate_median=8.92455972395866E-4,length_median=0.10442949442374999,location="South",location.prob=1.0,location.set={"South"},location.rate_range={0.42448391338960223,1.331227935658132},height=0.1506849315069319]:0.1324278832621,((507[&length_range={0.001507201938343,0.1102475500012},default.rate_95%_HPD={8.107212746362808E-4,9.728337194427039E-4},length_95%_HPD={0.008088527663419,0.0616376100044},default.rate_range={8.000261883460774E-4,9.999956221596782E-4},default.rate=8.93447556451968E-4,length=0.03494213510060512,location.rate_95%_HPD={0.5897047145561718,1.0247004167779792},location.rate_median=0.8028053243761422,height_median=0.1863013698630312,location.set.prob={1.0},height_range={0.18630136986289703,0.18630136986315515},location.rate=0.8073631393398963,height_95%_HPD={0.186301369862973,0.18630136986309037},default.rate_median=8.92455972395866E-4,length_median=0.033263685746220004,location="South",location.prob=1.0,location.set={"South"},location.rate_range={0.42448391338960223,1.331227935658132},height=0.18630136986303222]:0.02843669264023,505[&length_range={8.127338163577E-9,0.1022646143246},default.rate_95%_HPD={8.107212746362808E-4,9.728337194427039E-4},length_95%_HPD={8.127338163577E-9,0.05106337439009},default.rate_range={8.000261883460774E-4,9.999956221596782E-4},default.rate=8.93447556451968E-4,length=0.02498459417975129,location.rate_95%_HPD={0.5897047145561718,1.0247004167779792},location.rate_median=0.8028053243761422,height_median=0.1863013698630313,location.set.prob={1.0},height_range={0.186301369862897,0.18630136986315915},location.rate=0.8073631393398963,height_95%_HPD={0.18630136986297274,0.1863013698630902},default.rate_median=8.92455972395866E-4,length_median=0.02435070224605,location="South",location.prob=1.0,location.set={"South"},location.rate_range={0.42448391338960223,1.331227935658132},height=0.18630136986303272]:0.02843669264023)[&length_range={1.735295902527E-7,0.08280279391851},default.rate_95%_HPD={8.110051901412547E-4,9.739968377210686E-4},length_95%_HPD={1.735295902527E-7,0.02689862596711},default.rate_range={8.000925372835323E-4,9.999956221596782E-4},default.rate=8.939594894714633E-4,length=0.009205185495623986,posterior=0.142,location.rate_95%_HPD={0.5924268776232964,1.0238756526681478},location.rate_median=0.800413997985232,height_median=0.21559923687121113,location.set.prob={1.0},height_range={0.18784803333379027,0.26934426899092645},location.rate=0.8058169109529202,height_95%_HPD={0.19301059183450464,0.23886892202508037},default.rate_median=8.92810452322341E-4,length_median=0.0065632055431524994,location="South",location.prob=1.0,location.set={"South"},location.rate_range={0.4448164112813023,1.3011129632913385},height=0.21512233375827586]:0.04507340397578,(506[&length_range={8.127338163577E-9,0.1212655781274},default.rate_95%_HPD={8.107212746362808E-4,9.728337194427039E-4},length_95%_HPD={4.588459902477E-6,0.05068760533547},default.rate_range={8.000261883460774E-4,9.999956221596782E-4},default.rate=8.93447556451968E-4,length=0.024876521289549727,location.rate_95%_HPD={0.5897047145561718,1.0247004167779792},location.rate_median=0.8028053243761422,height_median=0.1863013698630313,location.set.prob={1.0},height_range={0.186301369862897,0.18630136986315915},location.rate=0.8073631393398963,height_95%_HPD={0.186301369862973,0.1863013698630905},default.rate_median=8.92455972395866E-4,length_median=0.024159758024145002,location="South",location.prob=1.0,location.set={"South"},location.rate_range={0.42448391338960223,1.331227935658132},height=0.1863013698630327]:0.05525838904779,508[&length_range={2.534008766431E-6,0.09484028414866},default.rate_95%_HPD={8.107212746362808E-4,9.728337194427039E-4},length_95%_HPD={6.744738848596E-6,0.0436524709944},default.rate_range={8.000261883460774E-4,9.999956221596782E-4},default.rate=8.93447556451968E-4,length=0.01938055757663544,location.rate_95%_HPD={0.5897047145561718,1.0247004167779792},location.rate_median=0.8028053243761422,height_median=0.1945205479453308,location.set.prob={1.0},height_range={0.194520547945197,0.1945205479454572},location.rate=0.8073631393398963,height_95%_HPD={0.19452054794527163,0.19452054794538912},default.rate_median=8.92455972395866E-4,length_median=0.02009224470017,location="South",location.prob=1.0,location.set={"South"},location.rate_range={0.42448391338960223,1.331227935658132},height=0.19452054794539236]:0.04703921096549)[&length_range={3.943962510855E-6,0.07455178953696},default.rate_95%_HPD={8.103991965008254E-4,9.723475513350192E-4},length_95%_HPD={3.943962510855E-6,0.03668300448054},default.rate_range={8.000925372835323E-4,9.999956221596782E-4},default.rate=8.931202960074284E-4,length=0.01334866696271421,posterior=0.24472222222222223,location.rate_95%_HPD={0.5923134421916494,1.0301793140182045},location.rate_median=0.8022476213103132,height_median=0.20560034401385238,location.set.prob={1.0},height_range={0.19452729268418575,0.2608976771572175},location.rate=0.8073093449648099,height_95%_HPD={0.19452729268418575,0.2296930989068428},default.rate_median=8.923857829395371E-4,length_median=0.01029678832318,location="South",location.prob=1.0,location.set={"South"},location.rate_range={0.4448164112813023,1.2465443369488853},height=0.20846715642803854]:0.01825170756822)[&length_range={9.003154090328E-4,0.1766990583891},default.rate_95%_HPD={8.107212746362808E-4,9.728337194427039E-4},length_95%_HPD={0.003598752101711,0.08053825478533},default.rate_range={8.000261883460774E-4,9.999956221596782E-4},default.rate=8.93447556451968E-4,length=0.03554811156949267,posterior=1.0,location.rate_95%_HPD={0.5897047145561718,1.0247004167779792},location.rate_median=0.8028053243761422,height_median=0.22674990542484885,location.set.prob={0.9999444444444444,3.7037037037037037E-5,1.8518518518518518E-5},height_range={0.19453066258979831,0.3075669479904076},location.rate=0.8073631393398963,height_95%_HPD={0.20150183604429972,0.25547560091982013},default.rate_median=8.92455972395866E-4,length_median=0.031582585563755,location="South",location.prob=0.9999444444444444,location.set={"South","Southeast","Northeast"},location.rate_range={0.42448391338960223,1.331227935658132},height=0.22824189452207036]:0.02330134829004)[&length_range={1.281919731477E-6,0.08595269308613},default.rate_95%_HPD={8.195258225942533E-4,9.80400358989596E-4},length_95%_HPD={1.281919731477E-6,0.0301718106288},default.rate_range={8.008424631485926E-4,9.995766098944896E-4},default.rate=8.951807401292004E-4,length=0.009791655645864138,posterior=0.019555555555555555,location.rate_95%_HPD={0.5670964364159033,0.9999382165124466},location.rate_median=0.8066153243056532,height_median=0.25547623829612787,location.set.prob={1.0},height_range={0.21488305803075597,0.3619172052761418},location.rate=0.8100083420602817,height_95%_HPD={0.21488305803075597,0.28956033661594993},default.rate_median=8.924728698071486E-4,length_median=0.0062020619776905,location="South",location.prob=1.0,location.set={"South"},location.rate_range={0.5205129077497824,1.2011136742961284},height=0.25696593698373027]:0.002036531986518,(((510[&length_range={7.347935548907E-8,0.124336304607},default.rate_95%_HPD={8.107212746362808E-4,9.728337194427039E-4},length_95%_HPD={7.347935548907E-8,0.04792939494371},default.rate_range={8.000261883460774E-4,9.999956221596782E-4},default.rate=8.93447556451968E-4,length=0.01078059515875044,location.rate_95%_HPD={0.5897047145561718,1.0247004167779792},location.rate_median=0.8028053243761422,height_median=0.26849315068488977,location.set.prob={1.0},height_range={0.26849315068477075,0.26849315068501023},location.rate=0.8073631393398963,height_95%_HPD={0.2684931506848328,0.26849315068494706},default.rate_median=8.92455972395866E-4,length_median=0.004096577667134,location="South",location.prob=1.0,location.set={"South"},location.rate_range={0.42448391338960223,1.331227935658132},height=0.2684931506847273]:0.002156886256213,((580[&length_range={0.1123289411582,0.1951331030007},default.rate_95%_HPD={8.107212746362808E-4,9.728337194427039E-4},length_95%_HPD={0.1123289411582,0.1442445485211},default.rate_range={8.000261883460774E-4,9.999956221596782E-4},default.rate=8.93447556451968E-4,length=0.12414164386761654,location.rate_95%_HPD={0.5897047145561718,1.0247004167779792},location.rate_median=0.8028053243761422,height_median=0.10136986301381504,location.set.prob={1.0},height_range={0.10136986301364082,0.1013698630139786},location.rate=0.8073631393398963,height_95%_HPD={0.10136986301373174,0.10136986301389872},default.rate_median=8.92455972395866E-4,length_median=0.12084841407975,location="Southeast",location.prob=1.0,location.set={"Southeast"},location.rate_range={0.42448391338960223,1.331227935658132},height=0.10136986301387255]:0.1298783456316,519[&length_range={1.74034948619E-7,0.08280433587741},default.rate_95%_HPD={8.107212746362808E-4,9.728337194427039E-4},length_95%_HPD={1.74034948619E-7,0.03191239763854},default.rate_range={8.000261883460774E-4,9.999956221596782E-4},default.rate=8.93447556451968E-4,length=0.011813125329391397,location.rate_95%_HPD={0.5897047145561718,1.0247004167779792},location.rate_median=0.8028053243761422,height_median=0.21369863013705986,location.set.prob={1.0},height_range={0.21369863013692078,0.21369863013719245},location.rate=0.8073631393398963,height_95%_HPD={0.21369863013699966,0.2136986301371182},default.rate_median=8.92455972395866E-4,length_median=0.0085196469564855,location="Southeast",location.prob=1.0,location.set={"Southeast"},location.rate_range={0.42448391338960223,1.331227935658132},height=0.213698630137191]:0.01754957850839)[&length_range={2.571731648527E-4,0.1440789734919},default.rate_95%_HPD={8.107212746362808E-4,9.728337194427039E-4},length_95%_HPD={0.002914164544207,0.07011280598135},default.rate_range={8.000261883460774E-4,9.999956221596782E-4},default.rate=8.934464932395302E-4,length=0.034256059488297914,posterior=0.9997962962962963,location.rate_95%_HPD={0.5896654182363493,1.0247004167779792},location.rate_median=0.80281218510952,height_median=0.22221491404455443,location.set.prob={3.7044583155828036E-5,0.006982903924873585,5.186241641815926E-4,3.3340124840245235E-4,0.9919983700383411,1.2965604104539814E-4},height_range={0.21369880417209836,0.2965029660144558},location.rate=0.8073694753833729,height_95%_HPD={0.21369880417209836,0.245588846463349},default.rate_median=8.924561086320788E-4,length_median=0.03196285095223,location="Southeast",location.prob=0.9919983700383411,location.set={"CentreWest","South","RJ","North","Southeast","Northeast"},location.rate_range={0.42448391338960223,1.331227935658132},height=0.22550647617244574]:0.02231250776508,(304[&length_range={3.671742326572E-7,0.08777747706765},default.rate_95%_HPD={8.107212746362808E-4,9.728337194427039E-4},length_95%_HPD={3.034346172076E-6,0.03168037730178},default.rate_range={8.000261883460774E-4,9.999956221596782E-4},default.rate=8.93447556451968E-4,length=0.01329927344691824,location.rate_95%_HPD={0.5897047145561718,1.0247004167779792},location.rate_median=0.8028053243761422,height_median=0.20547945205476034,location.set.prob={1.0},height_range={0.2054794520546208,0.20547945205489423},location.rate=0.8073631393398963,height_95%_HPD={0.20547945205469986,0.2054794520548191},default.rate_median=8.92455972395866E-4,length_median=0.011432821463615,location="South",location.prob=1.0,location.set={"South"},location.rate_range={0.42448391338960223,1.331227935658132},height=0.20547945205485535]:0.01734336653001,(305[&length_range={3.671742326572E-7,0.08536664411759},default.rate_95%_HPD={8.107212746362808E-4,9.728337194427039E-4},length_95%_HPD={3.671742326572E-7,0.03157277970229},default.rate_range={8.000261883460774E-4,9.999956221596782E-4},default.rate=8.93447556451968E-4,length=0.013302393126338713,location.rate_95%_HPD={0.5897047145561718,1.0247004167779792},location.rate_median=0.8028053243761422,height_median=0.20547945205476037,location.set.prob={1.0},height_range={0.2054794520546208,0.20547945205489523},location.rate=0.8073631393398963,height_95%_HPD={0.20547945205469972,0.20547945205481902},default.rate_median=8.92455972395866E-4,length_median=0.011514194324459999,location="South",location.prob=1.0,location.set={"South"},location.rate_range={0.42448391338960223,1.331227935658132},height=0.2054794520548555]:0.005608020518863,306[&length_range={6.225046422781E-9,0.07667301014316},default.rate_95%_HPD={8.107212746362808E-4,9.728337194427039E-4},length_95%_HPD={2.305381524847E-7,0.02904183539057},default.rate_range={8.000261883460774E-4,9.999956221596782E-4},default.rate=8.93447556451968E-4,length=0.0113119220322761,location.rate_95%_HPD={0.5897047145561718,1.0247004167779792},location.rate_median=0.8028053243761422,height_median=0.20821917808234505,location.set.prob={1.0},height_range={0.2082191780822058,0.20821917808247423},location.rate=0.8073631393398963,height_95%_HPD={0.20821917808228493,0.2082191780824041},default.rate_median=8.92455972395866E-4,length_median=0.0091641830649715,location="South",location.prob=1.0,location.set={"South"},location.rate_range={0.42448391338960223,1.331227935658132},height=0.2082191780824674]:0.002868294491278)[&length_range={5.441760145275E-8,0.06130714681578},default.rate_95%_HPD={8.125585357738342E-4,9.721564375803034E-4},length_95%_HPD={5.441760145275E-8,0.02376786065346},default.rate_range={8.000925372835323E-4,9.999189724408785E-4},default.rate=8.927035459610125E-4,length=0.007871739306915258,posterior=0.30733333333333335,location.rate_95%_HPD={0.5936617944081325,1.0230146613725954},location.rate_median=0.8001246773522639,height_median=0.215875421663147,location.set.prob={1.0},height_range={0.20821918430740421,0.26091542791760036},location.rate=0.8051519381782405,height_95%_HPD={0.20821918430740421,0.2329101699647221},default.rate_median=8.914205069142785E-4,length_median=0.0055610006911715,location="South",location.prob=1.0,location.set={"South"},location.rate_range={0.4696240071558178,1.2931507878716224},height=0.2171548529267491]:0.01173534601115)[&length_range={5.312100339863E-4,0.1476082359964},default.rate_95%_HPD={8.107212746362808E-4,9.728337194427039E-4},length_95%_HPD={0.004752461178605,0.0703818349643},default.rate_range={8.000261883460774E-4,9.999956221596782E-4},default.rate=8.93447556451968E-4,length=0.035420064041734915,posterior=1.0,location.rate_95%_HPD={0.5897047145561718,1.0247004167779792},location.rate_median=0.8028053243761422,height_median=0.22207853219881213,location.set.prob={0.9995,7.407407407407407E-5,3.7037037037037037E-5,3.7037037037037035E-4,1.8518518518518518E-5},height_range={0.20822068857733342,0.2932569291224242},location.rate=0.8073631393398963,height_95%_HPD={0.208293474677541,0.24271808977835607},default.rate_median=8.92455972395866E-4,length_median=0.03280287076569,location="South",location.prob=0.9995,location.set={"South","RJ","North","Southeast","Northeast"},location.rate_range={0.42448391338960223,1.331227935658132},height=0.22437271555469254]:0.03073789782576)[&length_range={3.512265907146E-5,0.1575122281682},default.rate_95%_HPD={8.110489343575346E-4,9.730957132184613E-4},length_95%_HPD={0.00265829435359,0.1004071291289},default.rate_range={8.000261883460774E-4,9.999956221596782E-4},default.rate=8.934085406352067E-4,length=0.04330660122634521,posterior=0.9969259259259259,location.rate_95%_HPD={0.5897047145561718,1.0247004167779792},location.rate_median=0.802732626826569,height_median=0.2568427460830694,location.set.prob={0.0012817178734628673,0.5777947022327897,0.007616004755359067,0.038080023776795334,0.36976631868335996,0.005461232678233087},height_range={0.21963511129227922,0.37698035445799294},location.rate=0.8073162721504553,height_95%_HPD={0.22558092993342546,0.30110864016576966},default.rate_median=8.924065631701731E-4,length_median=0.037241089795195,location="South",location.prob=0.5777947022327897,location.set={"CentreWest","South","RJ","North","Southeast","Northeast"},location.rate_range={0.42448391338960223,1.331227935658132},height=0.25978958677582675]:0.01708932053057)[&length_range={3.074837874806E-5,0.1043985062222},default.rate_95%_HPD={8.21264660620677E-4,9.743307718040829E-4},length_95%_HPD={3.074837874806E-5,0.04660598194869},default.rate_range={8.000334988688567E-4,9.974517466318502E-4},default.rate=8.953034397195338E-4,length=0.014249965527229978,posterior=0.012814814814814815,location.rate_95%_HPD={0.5997271995307949,1.035423365472829},location.rate_median=0.7900216287767767,height_median=0.2778762730963608,location.set.prob={0.9942196531791907,0.002890173410404624,0.002890173410404624},height_range={0.26852014856881834,0.3528398425602929},location.rate=0.8034987608558635,height_95%_HPD={0.26852014856881834,0.31818716633195154},default.rate_median=8.925885043236941E-4,length_median=0.007568203550967999,location="South",location.prob=0.9942196531791907,location.set={"South","North","Southeast"},location.rate_range={0.49156727459614247,1.1947018555932296},height=0.28497600551083024]:9.342278457738E-4,509[&length_range={1.000371308013E-7,0.1458780615898},default.rate_95%_HPD={8.107212746362808E-4,9.728337194427039E-4},length_95%_HPD={1.000371308013E-7,0.04744562738449},default.rate_range={8.000261883460774E-4,9.999956221596782E-4},default.rate=8.93447556451968E-4,length=0.009558104823601714,location.rate_95%_HPD={0.5897047145561718,1.0247004167779792},location.rate_median=0.8028053243761422,height_median=0.2657534246575324,location.set.prob={1.0},height_range={0.26575342465741464,0.26575342465765317},location.rate=0.8073631393398963,height_95%_HPD={0.26575342465747476,0.2657534246575892},default.rate_median=8.92455972395866E-4,length_median=0.0045187763045410004,location="South",location.prob=1.0,location.set={"South"},location.rate_range={0.42448391338960223,1.331227935658132},height=0.2657534246573707]:0.005830840129344)[&length_range={2.70671559825E-5,0.06438417677189},default.rate_95%_HPD={8.212924244503497E-4,9.639737810826955E-4},length_95%_HPD={2.70671559825E-5,0.04518263027001},default.rate_range={8.124299930260655E-4,9.743307718040829E-4},default.rate=9.015122403091048E-4,length=0.013521761945681639,posterior=0.0023703703703703703,location.rate_95%_HPD={0.5972969883388594,1.0112066759946041},location.rate_median=0.8144320900963626,height_median=0.2764821136346368,location.set.prob={1.0},height_range={0.26878712821150097,0.349502634612859},location.rate=0.8054041916541093,height_95%_HPD={0.26878712821150097,0.3165149916954766},default.rate_median=9.033506035322212E-4,length_median=0.008776140545710999,location="South",location.prob=1.0,location.set={"South"},location.rate_range={0.5448380678200647,1.0510244142211247},height=0.28319468698711303]:0.004205969738577,(307[&length_range={4.685318196057E-5,0.1508099620546},default.rate_95%_HPD={8.107212746362808E-4,9.728337194427039E-4},length_95%_HPD={2.938607335879E-4,0.06739193460649},default.rate_range={8.000261883460774E-4,9.999956221596782E-4},default.rate=8.93447556451968E-4,length=0.03239815436315034,location.rate_95%_HPD={0.5897047145561718,1.0247004167779792},location.rate_median=0.8028053243761422,height_median=0.27123287671247454,location.set.prob={1.0},height_range={0.2712328767123469,0.27123287671259144},location.rate=0.8073631393398963,height_95%_HPD={0.27123287671241847,0.2712328767125327},default.rate_median=8.92455972395866E-4,length_median=0.032485037739275,location="South",location.prob=1.0,location.set={"South"},location.rate_range={0.42448391338960223,1.331227935658132},height=0.27123287671227386]:0.003628885340737,(484[&length_range={0.006612950605516,0.25466777562},default.rate_95%_HPD={8.107212746362808E-4,9.728337194427039E-4},length_95%_HPD={0.04320529661588,0.1360407430713},default.rate_range={8.000261883460774E-4,9.999956221596782E-4},default.rate=8.93447556451968E-4,length=0.0950717660356423,location.rate_95%_HPD={0.5897047145561718,1.0247004167779792},location.rate_median=0.8028053243761422,height_median=0.13698630136991613,location.set.prob={1.0},height_range={0.13698630136976508,0.13698630137006113},location.rate=0.8073631393398963,height_95%_HPD={0.1369863013698434,0.13698630136998674},default.rate_median=8.92455972395866E-4,length_median=0.096271092061925,location="South",location.prob=1.0,location.set={"South"},location.rate_range={0.42448391338960223,1.331227935658132},height=0.13698630136981432]:0.1166347826846,(495[&length_range={0.001103697741755,0.2245428151427},default.rate_95%_HPD={8.107212746362808E-4,9.728337194427039E-4},length_95%_HPD={0.02517826357718,0.1186033407264},default.rate_range={8.000261883460774E-4,9.999956221596782E-4},default.rate=8.93447556451968E-4,length=0.07465846972536808,location.rate_95%_HPD={0.5897047145561718,1.0247004167779792},location.rate_median=0.8028053243761422,height_median=0.15342465753428786,location.set.prob={1.0},height_range={0.15342465753413276,0.15342465753443657},location.rate=0.8073631393398963,height_95%_HPD={0.15342465753422585,0.15342465753435297},default.rate_median=8.92455972395866E-4,length_median=0.07466827094,location="South",location.prob=1.0,location.set={"South"},location.rate_range={0.42448391338960223,1.331227935658132},height=0.15342465753428297]:0.09057334098727,468[&length_range={0.001397210448841,0.2189600045847},default.rate_95%_HPD={8.107212746362808E-4,9.728337194427039E-4},length_95%_HPD={0.02911981963187,0.1158955907946},default.rate_range={8.000261883460774E-4,9.999956221596782E-4},default.rate=8.93447556451968E-4,length=0.07420645200161888,location.rate_95%_HPD={0.5897047145561718,1.0247004167779792},location.rate_median=0.8028053243761422,height_median=0.15616438356164525,location.set.prob={1.0},height_range={0.15616438356151424,0.15616438356177997},location.rate=0.8073631393398963,height_95%_HPD={0.1561643835615819,0.1561643835617061},default.rate_median=8.92455972395866E-4,length_median=0.073991516793175,location="South",location.prob=1.0,location.set={"South"},location.rate_range={0.42448391338960223,1.331227935658132},height=0.15616438356163284]:0.08783361495992)[&length_range={1.526393235629E-5,0.1055154042312},default.rate_95%_HPD={8.122693708991634E-4,9.690218112045747E-4},length_95%_HPD={1.526393235629E-5,0.04416676568601},default.rate_range={8.001553391681282E-4,9.982392506088615E-4},default.rate=8.920652088600425E-4,length=0.01650967904295245,posterior=0.028037037037037037,location.rate_95%_HPD={0.5985438807566222,1.0240153950839277},location.rate_median=0.8002127962320966,height_median=0.22203964648124785,location.set.prob={1.0},height_range={0.16721410276454668,0.27131497243976893},location.rate=0.8060595497296739,height_95%_HPD={0.18854112749243362,0.2574705078891464},default.rate_median=8.909451512735941E-4,length_median=0.01250375105614,location="South",location.prob=1.0,location.set={"South"},location.rate_range={0.4413922751715997,1.3138309017180168},height=0.2230815371798787]:0.009623085532982)[&length_range={3.441313219249E-6,0.07256907526639},default.rate_95%_HPD={8.195436197858184E-4,9.766524169439095E-4},length_95%_HPD={3.441313219249E-6,0.03471588490275},default.rate_range={8.006247014304471E-4,9.93154212028683E-4},default.rate=8.928348596561353E-4,length=0.012074278536276245,posterior=0.0022222222222222222,location.rate_95%_HPD={0.5582122378295991,0.9822521679445619},location.rate_median=0.7873997847411804,height_median=0.2338805500399092,location.set.prob={1.0},height_range={0.19390139355986322,0.2775908987487404},location.rate=0.7953766078791757,height_95%_HPD={0.20184492111557378,0.2579456381240818},default.rate_median=8.934288134652391E-4,length_median=0.0076922642164775,location="South",location.prob=1.0,location.set={"South"},location.rate_range={0.5292359691309998,1.0765665521935892},height=0.23331692503881946]:0.02124067799867)[&default.rate=8.87778439597995E-4,length=9.284724722413E-4,posterior=1.8518518518518518E-5,location="South",location.prob=1.0,location.set={"South"},location.set.prob={1.0},height=0.2748617620531716,location.rate=0.8124187585461015]:9.284724722413E-4)[&default.rate=8.87778439597995E-4,length=0.009359112230144,posterior=1.8518518518518518E-5,location="South",location.prob=1.0,location.set={"South"},location.set.prob={1.0},height=0.27579023452541285,location.rate=0.8124187585461015]:0.009359112230144)[&default.rate=8.87778439597995E-4,length=0.03540644040028,posterior=1.8518518518518518E-5,location="South",location.prob=1.0,location.set={"South"},location.set.prob={1.0},height=0.28514934675555687,location.rate=0.8124187585461015]:0.03540644040028,((((326[&length_range={0.007434248648794,0.219213901716},default.rate_95%_HPD={8.107212746362808E-4,9.728337194427039E-4},length_95%_HPD={0.03354719281432,0.1143788595206},default.rate_range={8.000261883460774E-4,9.999956221596782E-4},default.rate=8.93447556451968E-4,length=0.07442713258043682,location.rate_95%_HPD={0.5897047145561718,1.0247004167779792},location.rate_median=0.8028053243761422,height_median=0.1780821917809592,location.set.prob={1.0},height_range={0.17808219178081713,0.1780821917810847},location.rate=0.8073631393398963,height_95%_HPD={0.17808219178089935,0.17808219178101814},default.rate_median=8.92455972395866E-4,length_median=0.07562852225345501,location="RJ",location.prob=1.0,location.set={"RJ"},location.rate_range={0.42448391338960223,1.331227935658132},height=0.1780821917809591]:0.07319884387959,469[&length_range={0.005103914092305,0.1794370566632},default.rate_95%_HPD={8.107212746362808E-4,9.728337194427039E-4},length_95%_HPD={0.02889004066596,0.1096023298444},default.rate_range={8.000261883460774E-4,9.999956221596782E-4},default.rate=8.93447556451968E-4,length=0.06838619954621879,location.rate_95%_HPD={0.5897047145561718,1.0247004167779792},location.rate_median=0.8028053243761422,height_median=0.14794520547957302,location.set.prob={1.0},height_range={0.1479452054794413,0.14794520547971302},location.rate=0.8073631393398963,height_95%_HPD={0.14794520547951445,0.14794520547963502},default.rate_median=8.92455972395866E-4,length_median=0.06937799416253501,location="South",location.prob=1.0,location.set={"South"},location.rate_range={0.42448391338960223,1.331227935658132},height=0.14794520547957352]:0.103335830181)[&length_range={6.558723733018E-4,0.009564871902244},default.rate_95%_HPD={8.748603885749093E-4,9.017975138794224E-4},length_95%_HPD={6.558723733018E-4,0.009564871902244},default.rate_range={8.748603885749093E-4,9.017975138794224E-4},default.rate=8.881454473507756E-4,length=0.0048723096948092666,posterior=5.555555555555556E-5,location.rate_95%_HPD={0.6597054960696622,0.8168635470816324},location.rate_median=0.8124187585461015,height_median=0.2512810356605111,location.set.prob={1.0},height_range={0.24443362947976924,0.2625373875822964},location.rate=0.762995933899132,height_95%_HPD={0.24443362947976924,0.2625373875822964},default.rate_median=8.87778439597995E-4,length_median=0.004396184808882,location="South",location.prob=1.0,location.set={"South"},location.rate_range={0.6597054960696622,0.8168635470816324},height=0.2527506842408589]:6.558723733018E-4,499[&length_range={0.002441616514461,0.2302998425472},default.rate_95%_HPD={8.107212746362808E-4,9.728337194427039E-4},length_95%_HPD={0.02969044381223,0.1292108152463},default.rate_range={8.000261883460774E-4,9.999956221596782E-4},default.rate=8.93447556451968E-4,length=0.08530775476538859,location.rate_95%_HPD={0.5897047145561718,1.0247004167779792},location.rate_median=0.8028053243761422,height_median=0.1397260273972734,location.set.prob={1.0},height_range={0.13972602739713197,0.13972602739742696},location.rate=0.8073631393398963,height_95%_HPD={0.13972602739720502,0.13972602739733953},default.rate_median=8.92455972395866E-4,length_median=0.08603904359333,location="South",location.prob=1.0,location.set={"South"},location.rate_range={0.42448391338960223,1.331227935658132},height=0.13972602739716924]:0.1122108806366)[&length_range={0.003329847432327,0.03465204215164},default.rate_95%_HPD={8.748603885749093E-4,9.239101027351804E-4},length_95%_HPD={0.003329847432327,0.03465204215164},default.rate_range={8.748603885749093E-4,9.239101027351804E-4},default.rate=8.955163103026948E-4,length=0.015295716760940999,posterior=5.555555555555556E-5,location.rate_95%_HPD={0.7864055462706118,0.8168635470816324},location.rate_median=0.8124187585461015,height_median=0.25193690803381286,location.set.prob={1.0},height_range={0.23014582486380927,0.25399850138201324},location.rate=0.8052292839661153,height_95%_HPD={0.23014582486380927,0.25399850138201324},default.rate_median=8.87778439597995E-4,length_median=0.007905260698856,location="South",location.prob=1.0,location.set={"South"},location.rate_range={0.7864055462706118,0.8168635470816324},height=0.24536041142654516]:0.03465204215164,(((((((503[&length_range={4.447441118161E-7,0.09577808591773},default.rate_95%_HPD={8.107212746362808E-4,9.728337194427039E-4},length_95%_HPD={1.459363609846E-6,0.04359899302965},default.rate_range={8.000261883460774E-4,9.999956221596782E-4},default.rate=8.93447556451968E-4,length=0.018382589696103156,location.rate_95%_HPD={0.5897047145561718,1.0247004167779792},location.rate_median=0.8028053243761422,height_median=0.18630136986303125,location.set.prob={1.0},height_range={0.186301369862913,0.1863013698631562},location.rate=0.8073631393398963,height_95%_HPD={0.18630136986297283,0.18630136986309137},default.rate_median=8.92455972395866E-4,length_median=0.014867939721715,location="South",location.prob=1.0,location.set={"South"},location.rate_range={0.42448391338960223,1.331227935658132},height=0.18630136986303286]:0.01597671228286,(458[&length_range={5.126666254296E-7,0.08877267967157},default.rate_95%_HPD={8.107212746362808E-4,9.728337194427039E-4},length_95%_HPD={5.126666254296E-7,0.02861986043309},default.rate_range={8.000261883460774E-4,9.999956221596782E-4},default.rate=8.93447556451968E-4,length=0.009627629485425662,location.rate_95%_HPD={0.5897047145561718,1.0247004167779792},location.rate_median=0.8028053243761422,height_median=0.15342465753428786,location.set.prob={1.0},height_range={0.15342465753416762,0.1534246575344162},location.rate=0.8073631393398963,height_95%_HPD={0.15342465753422857,0.15342465753434753},default.rate_median=8.92455972395866E-4,length_median=0.0067714680692075,location="South",location.prob=1.0,location.set={"South"},location.rate_range={0.42448391338960223,1.331227935658132},height=0.15342465753428391]:0.01498234039637,(485[&length_range={1.362287636308E-7,0.08537256572281},default.rate_95%_HPD={8.107212746362808E-4,9.728337194427039E-4},length_95%_HPD={1.362287636308E-7,0.02830273449732},default.rate_range={8.000261883460774E-4,9.999956221596782E-4},default.rate=8.93447556451968E-4,length=0.009607843634874854,location.rate_95%_HPD={0.5897047145561718,1.0247004167779792},location.rate_median=0.8028053243761422,height_median=0.1534246575342879,location.set.prob={1.0},height_range={0.15342465753416762,0.1534246575344162},location.rate=0.8073631393398963,height_95%_HPD={0.1534246575342284,0.1534246575343473},default.rate_median=8.92455972395866E-4,length_median=0.006750554397049999,location="South",location.prob=1.0,location.set={"South"},location.rate_range={0.42448391338960223,1.331227935658132},height=0.1534246575342836]:1.154977157677E-5,460[&length_range={1.362287636308E-7,0.09154444410786},default.rate_95%_HPD={8.107212746362808E-4,9.728337194427039E-4},length_95%_HPD={1.362287636308E-7,0.02825944040282},default.rate_range={8.000261883460774E-4,9.999956221596782E-4},default.rate=8.93447556451968E-4,length=0.00965916164779487,location.rate_95%_HPD={0.5897047145561718,1.0247004167779792},location.rate_median=0.8028053243761422,height_median=0.15342465753428786,location.set.prob={1.0},height_range={0.15342465753416762,0.1534246575344162},location.rate=0.8073631393398963,height_95%_HPD={0.1534246575342284,0.15342465753434725},default.rate_median=8.92455972395866E-4,length_median=0.006824837431333,location="South",location.prob=1.0,location.set={"South"},location.rate_range={0.42448391338960223,1.331227935658132},height=0.15342465753428342]:1.154977157677E-5)[&length_range={8.840365854357E-7,0.08025636762177},default.rate_95%_HPD={8.110859532067216E-4,9.738496384852185E-4},length_95%_HPD={8.840365854357E-7,0.02854899306375},default.rate_range={8.000334988688567E-4,9.999859899412732E-4},default.rate=8.9387974694309E-4,length=0.009662771660635389,posterior=0.3325925925925926,location.rate_95%_HPD={0.5972420462374163,1.0307317289878202},location.rate_median=0.8029866998733797,height_median=0.15766559566880445,location.set.prob={1.0},height_range={0.15342479376307944,0.23405892206036227},location.rate=0.8077667645808152,height_95%_HPD={0.15342479376307944,0.1729976664246618},default.rate_median=8.931001250024093E-4,length_median=0.0069532812611185005,location="South",location.prob=1.0,location.set={"South"},location.rate_range={0.42448391338960223,1.331227935658132},height=0.1598647524909447]:0.0149707906248)[&length_range={2.79350947717E-4,0.117092092578},default.rate_95%_HPD={8.107212746362808E-4,9.728337194427039E-4},length_95%_HPD={0.005653841203227,0.06489630500934},default.rate_range={8.000261883460774E-4,9.999956221596782E-4},default.rate=8.934423052089595E-4,length=0.035202396421793944,posterior=0.9997407407407407,location.rate_95%_HPD={0.5897047145561718,1.0247004167779792},location.rate_median=0.8028134318257223,height_median=0.1674470346190212,location.set.prob={1.0},height_range={0.15347015029350608,0.24496910164216387},location.rate=0.807374414649641,height_95%_HPD={0.15360962485531443,0.19197853075137913},default.rate_median=8.924499437271301E-4,length_median=0.03363132137283,location="South",location.prob=1.0,location.set={"South"},location.rate_range={0.42448391338960223,1.331227935658132},height=0.16948329067393952]:0.03387108421524)[&length_range={0.001875933663862,0.1926410035121},default.rate_95%_HPD={8.107212746362808E-4,9.728337194427039E-4},length_95%_HPD={0.01155796606687,0.09464012699825},default.rate_range={8.000261883460774E-4,9.999956221596782E-4},default.rate=8.93447556451968E-4,length=0.05093874450385227,posterior=1.0,location.rate_95%_HPD={0.5897047145561718,1.0247004167779792},location.rate_median=0.8028053243761422,height_median=0.20117051345830345,location.set.prob={0.9999629629629629,3.7037037037037037E-5},height_range={0.18630181460717735,0.28207945578081556},location.rate=0.8073631393398963,height_95%_HPD={0.18630282922664643,0.22990036289269059},default.rate_median=8.92455972395866E-4,length_median=0.048010849858805,location="South",location.prob=0.9999629629629629,location.set={"South","North"},location.rate_range={0.42448391338960223,1.331227935658132},height=0.20468637793335304]:0.05256928969608,473[&length_range={0.002450904982801,0.2339650793798},default.rate_95%_HPD={8.107212746362808E-4,9.728337194427039E-4},length_95%_HPD={0.02982622192337,0.1244124964886},default.rate_range={8.000261883460774E-4,9.999956221596782E-4},default.rate=8.93447556451968E-4,length=0.07980131602090962,location.rate_95%_HPD={0.5897047145561718,1.0247004167779792},location.rate_median=0.8028053243761422,height_median=0.14794520547957296,location.set.prob={1.0},height_range={0.14794520547943346,0.1479452054797205},location.rate=0.8073631393398963,height_95%_HPD={0.14794520547950818,0.1479452054796374},default.rate_median=8.92455972395866E-4,length_median=0.079965996687485,location="South",location.prob=1.0,location.set={"South"},location.rate_range={0.42448391338960223,1.331227935658132},height=0.14794520547957224]:0.1069021663624)[&length_range={1.292098761341E-5,0.08766316079564},default.rate_95%_HPD={8.149824216086706E-4,9.756221992599567E-4},length_95%_HPD={1.292098761341E-5,0.03189976644125},default.rate_range={8.042246236515045E-4,9.990919127156196E-4},default.rate=8.906802427019302E-4,length=0.010808711906787767,posterior=0.014907407407407407,location.rate_95%_HPD={0.5939874750220577,1.0043086297759865},location.rate_median=0.7964361493238004,height_median=0.24062309395437362,location.set.prob={1.0},height_range={0.1991357662030347,0.2912172474868311},location.rate=0.7994541838638058,height_95%_HPD={0.2159558663969114,0.2655758898072659},default.rate_median=8.876517863773253E-4,length_median=0.007279762683539,location="South",location.prob=1.0,location.set={"South"},location.rate_range={0.4448164112813023,1.1859958690287031},height=0.24152549109088242]:0.002165040299525,(478[&length_range={0.0153391436667,0.2595604025196},default.rate_95%_HPD={8.107212746362808E-4,9.728337194427039E-4},length_95%_HPD={0.06782211215656,0.1808480445652},default.rate_range={8.000261883460774E-4,9.999956221596782E-4},default.rate=8.93447556451968E-4,length=0.11124698418082057,location.rate_95%_HPD={0.5897047145561718,1.0247004167779792},location.rate_median=0.8028053243761422,height_median=0.1369863013699159,location.set.prob={1.0},height_range={0.1369863013697658,0.136986301370065},location.rate=0.8073631393398963,height_95%_HPD={0.13698630136983891,0.13698630136999396},default.rate_median=8.92455972395866E-4,length_median=0.10964007071234999,location="South",location.prob=1.0,location.set={"South"},location.rate_range={0.42448391338960223,1.331227935658132},height=0.13698630136981435]:0.1156304426475,493[&length_range={0.00773396239441,0.2396242568277},default.rate_95%_HPD={8.107212746362808E-4,9.728337194427039E-4},length_95%_HPD={0.04091631803735,0.1251453221358},default.rate_range={8.000261883460774E-4,9.999956221596782E-4},default.rate=8.93447556451968E-4,length=0.08664459909778632,location.rate_95%_HPD={0.5897047145561718,1.0247004167779792},location.rate_median=0.8028053243761422,height_median=0.14794520547957282,location.set.prob={1.0},height_range={0.14794520547942497,0.14794520547972645},location.rate=0.8073631393398963,height_95%_HPD={0.1479452054795054,0.14794520547964018},default.rate_median=8.92455972395866E-4,length_median=0.086913304102865,location="South",location.prob=1.0,location.set={"South"},location.rate_range={0.42448391338960223,1.331227935658132},height=0.14794520547957288]:0.1046715385378)[&length_range={1.762243183012E-5,0.09612020723958},default.rate_95%_HPD={8.118134380836138E-4,9.729041494791855E-4},length_95%_HPD={1.762243183012E-5,0.03770607154375},default.rate_range={8.010355592839682E-4,9.999189724408785E-4},default.rate=8.94428660159214E-4,length=0.01298114058572072,posterior=0.018018518518518517,location.rate_95%_HPD={0.6159758347328467,1.0255884583678285},location.rate_median=0.8015264599456471,height_median=0.236169615168258,location.set.prob={0.9979445015416238,0.0020554984583761563},height_range={0.18219434249506744,0.27575027815119474},location.rate=0.8062695470555442,height_95%_HPD={0.21074086867412103,0.26801914615700084},default.rate_median=8.912976835312764E-4,length_median=0.009286499707546,location="South",location.prob=0.9979445015416238,location.set={"South","RJ"},location.rate_range={0.48365447154157104,1.2019177429329946},height=0.23608098371554767]:0.004395668124118)[&length_range={4.434001961074E-4,0.0449888557362},default.rate_95%_HPD={8.859206839965215E-4,9.577631739669079E-4},length_95%_HPD={4.434001961074E-4,0.0449888557362},default.rate_range={8.859206839965215E-4,9.577631739669079E-4},default.rate=9.122002794204208E-4,length=0.01888652524340108,posterior=9.259259259259259E-5,location.rate_95%_HPD={0.6464171613515012,0.9000125520037615},location.rate_median=0.8186220179993842,height_median=0.2551988844504792,location.set.prob={1.0},height_range={0.25184397889539456,0.2588166574862716},location.rate=0.8067648734388337,height_95%_HPD={0.25184397889539456,0.2588166574862716},default.rate_median=8.920490260375491E-4,length_median=0.005213801593391,location="South",location.prob=1.0,location.set={"South"},location.rate_range={0.6464171613515012,0.9000125520037615},height=0.2550246256902339]:0.005213801593391,454[&length_range={0.0021802671907,0.2447428543582},default.rate_95%_HPD={8.107212746362808E-4,9.728337194427039E-4},length_95%_HPD={0.02896880052405,0.114685909003},default.rate_range={8.000261883460774E-4,9.999956221596782E-4},default.rate=8.93447556451968E-4,length=0.07379800673794684,location.rate_95%_HPD={0.5897047145561718,1.0247004167779792},location.rate_median=0.8028053243761422,height_median=0.1561643835616452,location.set.prob={1.0},height_range={0.15616438356151496,0.1561643835617741},location.rate=0.8073631393398963,height_95%_HPD={0.15616438356158396,0.15616438356170798},default.rate_median=8.92455972395866E-4,length_median=0.073897743070105,location="South",location.prob=1.0,location.set={"South"},location.rate_range={0.42448391338960223,1.331227935658132},height=0.15616438356163284]:0.1060618301732)[&default.rate=8.87778439597995E-4,length=0.002520959943628,posterior=1.8518518518518518E-5,location="South",location.prob=1.0,location.set={"South"},location.set.prob={1.0},height=0.2622262137348499,location.rate=0.8124187585461015]:0.002520959943628,(511[&length_range={1.148921480731E-7,0.1243000654059},default.rate_95%_HPD={8.107212746362808E-4,9.728337194427039E-4},length_95%_HPD={1.148921480731E-7,0.02465453725453},default.rate_range={8.000261883460774E-4,9.999956221596782E-4},default.rate=8.93447556451968E-4,length=0.008298859412361685,location.rate_95%_HPD={0.5897047145561718,1.0247004167779792},location.rate_median=0.8028053243761422,height_median=0.2547945205481029,location.set.prob={1.0},height_range={0.25479452054798474,0.25479452054822616},location.rate=0.8073631393398963,height_95%_HPD={0.2547945205480455,0.25479452054816026},default.rate_median=8.92455972395866E-4,length_median=0.0051713742752155,location="South",location.prob=1.0,location.set={"South"},location.rate_range={0.42448391338960223,1.331227935658132},height=0.2547945205479439]:0.007460117698201,(497[&length_range={0.001986136521109,0.2496836943676},default.rate_95%_HPD={8.107212746362808E-4,9.728337194427039E-4},length_95%_HPD={0.02262355867687,0.1290695879583},default.rate_range={8.000261883460774E-4,9.999956221596782E-4},default.rate=8.93447556451968E-4,length=0.08112397634963814,location.rate_95%_HPD={0.5897047145561718,1.0247004167779792},location.rate_median=0.8028053243761422,height_median=0.13698630136991602,location.set.prob={1.0},height_range={0.13698630136977086,0.13698630137007034},location.rate=0.8073631393398963,height_95%_HPD={0.13698630136984824,0.1369863013699818},default.rate_median=8.92455972395866E-4,length_median=0.082953714638315,location="South",location.prob=1.0,location.set={"South"},location.rate_range={0.42448391338960223,1.331227935658132},height=0.13698630136981413]:0.118535146505,(464[&length_range={1.709446908056E-4,0.1829442610276},default.rate_95%_HPD={8.107212746362808E-4,9.728337194427039E-4},length_95%_HPD={0.009657692728229,0.1095165817327},default.rate_range={8.000261883460774E-4,9.999956221596782E-4},default.rate=8.93447556451968E-4,length=0.06634650736033415,location.rate_95%_HPD={0.5897047145561718,1.0247004167779792},location.rate_median=0.8028053243761422,height_median=0.1534246575342879,location.set.prob={1.0},height_range={0.15342465753416007,0.15342465753443874},location.rate=0.8073631393398963,height_95%_HPD={0.15342465753422618,0.15342465753435003},default.rate_median=8.92455972395866E-4,length_median=0.06748350275005499,location="South",location.prob=1.0,location.set={"South"},location.rate_range={0.42448391338960223,1.331227935658132},height=0.1534246575342831]:0.08668912186459,(((480[&length_range={0.006620640951626,0.2505478542482},default.rate_95%_HPD={8.107212746362808E-4,9.728337194427039E-4},length_95%_HPD={0.02826400903831,0.1285868847537},default.rate_range={8.000261883460774E-4,9.999956221596782E-4},default.rate=8.93447556451968E-4,length=0.08560345863410654,location.rate_95%_HPD={0.5897047145561718,1.0247004167779792},location.rate_median=0.8028053243761422,height_median=0.1397260273972734,location.set.prob={1.0},height_range={0.1397260273971278,0.13972602739742623},location.rate=0.8073631393398963,height_95%_HPD={0.13972602739720474,0.13972602739734008},default.rate_median=8.92455972395866E-4,length_median=0.08654781065003,location="South",location.prob=1.0,location.set={"South"},location.rate_range={0.42448391338960223,1.331227935658132},height=0.13972602739716966]:0.03191267313856,461[&length_range={1.285068873895E-4,0.2323572625498},default.rate_95%_HPD={8.107212746362808E-4,9.728337194427039E-4},length_95%_HPD={0.01046391382146,0.1070583249043},default.rate_range={8.000261883460774E-4,9.999956221596782E-4},default.rate=8.93447556451968E-4,length=0.06478770415652065,location.rate_95%_HPD={0.5897047145561718,1.0247004167779792},location.rate_median=0.8028053243761422,height_median=0.15616438356164503,location.set.prob={1.0},height_range={0.15616438356150225,0.15616438356179102},location.rate=0.8073631393398963,height_95%_HPD={0.15616438356158485,0.15616438356170564},default.rate_median=8.92455972395866E-4,length_median=0.065293946718575,location="South",location.prob=1.0,location.set={"South"},location.rate_range={0.42448391338960223,1.331227935658132},height=0.15616438356163195]:0.01547431697419)[&length_range={9.121171921783E-6,0.1188821177438},default.rate_95%_HPD={8.03845111675869E-4,9.688749765047498E-4},length_95%_HPD={9.121171921783E-6,0.05806947261821},default.rate_range={8.012411038101996E-4,9.997416126410136E-4},default.rate=8.946849039454741E-4,length=0.020999251868876113,posterior=0.0325,location.rate_95%_HPD={0.5944947719677213,1.0238756526681478},location.rate_median=0.8053128915923321,height_median=0.21553982460861984,location.set.prob={0.9988603988603989,5.698005698005698E-4,5.698005698005698E-4},height_range={0.15678918524009217,0.2693597480967075},location.rate=0.8113602208466985,height_95%_HPD={0.16143748331044283,0.24665519320209078},default.rate_median=8.940480835201367E-4,length_median=0.01607926021967,location="South",location.prob=0.9988603988603989,location.set={"South","North","Southeast"},location.rate_range={0.4752168505176234,1.1806818849543865},height=0.21190026206823984]:0.02052368849119,487[&length_range={1.222685280911E-6,0.2107266451513},default.rate_95%_HPD={8.107212746362808E-4,9.728337194427039E-4},length_95%_HPD={7.310203468253E-6,0.1005495601012},default.rate_range={8.000261883460774E-4,9.999956221596782E-4},default.rate=8.93447556451968E-4,length=0.0491707821672919,location.rate_95%_HPD={0.5897047145561718,1.0247004167779792},location.rate_median=0.8028053243761422,height_median=0.15342465753428774,location.set.prob={1.0},height_range={0.15342465753415546,0.1534246575344239},location.rate=0.8073631393398963,height_95%_HPD={0.15342465753422735,0.1534246575343482},default.rate_median=8.92455972395866E-4,length_median=0.050620610328695,location="South",location.prob=1.0,location.set={"South"},location.rate_range={0.42448391338960223,1.331227935658132},height=0.15342465753428267]:0.03873773149273)[&length_range={3.345584691233E-5,0.08524969551337},default.rate_95%_HPD={8.101035262359566E-4,9.706559491038582E-4},length_95%_HPD={3.345584691233E-5,0.05476206315969},default.rate_range={8.051505667204611E-4,9.96566604204993E-4},default.rate=8.898160855410229E-4,length=0.01994337895132276,posterior=0.004074074074074074,location.rate_95%_HPD={0.6429454362386386,1.120449765683484},location.rate_median=0.7947547673888267,height_median=0.21627797935003362,location.set.prob={1.0},height_range={0.15986358185395178,0.26143668377586315},location.rate=0.8167332206785521,height_95%_HPD={0.16692092646883272,0.2503983081586858},default.rate_median=8.88140498082167E-4,length_median=0.014149108231265,location="South",location.prob=1.0,location.set={"South"},location.rate_range={0.5596527435460299,1.3011129632913385},height=0.21352156647111195]:0.03334355428571,474[&length_range={0.0125299957119,0.2410499541643},default.rate_95%_HPD={8.107212746362808E-4,9.728337194427039E-4},length_95%_HPD={0.0444182420036,0.1291658916018},default.rate_range={8.000261883460774E-4,9.999956221596782E-4},default.rate=8.93447556451968E-4,length=0.09078745997968712,location.rate_95%_HPD={0.5897047145561718,1.0247004167779792},location.rate_median=0.8028053243761422,height_median=0.15068493150693035,location.set.prob={1.0},height_range={0.15068493150679407,0.1506849315070864},location.rate=0.8073631393398963,height_95%_HPD={0.1506849315068607,0.15068493150700019},default.rate_median=8.92455972395866E-4,length_median=0.08913722800531501,location="South",location.prob=1.0,location.set={"South"},location.rate_range={0.42448391338960223,1.331227935658132},height=0.15068493150693058]:0.07482101180579)[&length_range={4.967675967501E-4,0.04932171916508},default.rate_95%_HPD={8.502416960736543E-4,9.574422829020397E-4},length_95%_HPD={4.967675967501E-4,0.04065736402864},default.rate_range={8.425644179764067E-4,9.574422829020397E-4},default.rate=8.904107291560263E-4,length=0.015130571187049536,posterior=3.333333333333333E-4,location.rate_95%_HPD={0.674106888986874,0.9120628219968174},location.rate_median=0.777961664930708,height_median=0.22753058400143789,location.set.prob={1.0},height_range={0.20933762175580747,0.2578303719077593},location.rate=0.8133254929893715,height_95%_HPD={0.21220871820271123,0.2578303719077593},default.rate_median=8.881294292731538E-4,length_median=0.008699741981628501,location="South",location.prob=1.0,location.set={"South"},location.rate_range={0.674106888986874,1.0717668376192153},height=0.2311554587970733]:0.01460783608615)[&length_range={0.001088394590013,0.03708866119378},default.rate_95%_HPD={8.325556671368289E-4,8.902299722934895E-4},length_95%_HPD={0.001088394590013,0.03708866119378},default.rate_range={8.325556671368289E-4,8.902299722934895E-4},default.rate=8.713841294562793E-4,length=0.011930513391871336,posterior=1.1111111111111112E-4,location.rate_95%_HPD={0.681996144249445,0.9627049107320765},location.rate_median=0.8569684968352161,height_median=0.24401333916258017,location.set.prob={1.0},height_range={0.23391409517979653,0.25440446544462314},location.rate=0.8326925501566645,height_95%_HPD={0.23391409517979653,0.25440446544462314},default.rate_median=8.788327899589207E-4,length_median=0.0082910684550485,location="South",location.prob=1.0,location.set={"South"},location.rate_range={0.681996144249445,0.9627049107320765},height=0.24357392360462174]:0.01540766847608)[&default.rate=8.87778439597995E-4,length=0.006733190371353,posterior=1.8518518518518518E-5,location="South",location.prob=1.0,location.set={"South"},location.set.prob={1.0},height=0.2555214478749129,location.rate=0.8124187585461015]:0.006733190371353)[&default.rate=8.87778439597995E-4,length=0.002492535432212,posterior=1.8518518518518518E-5,location="South",location.prob=1.0,location.set={"South"},location.set.prob={1.0},height=0.2622546382462659,location.rate=0.8124187585461015]:0.002492535432212)[&default.rate=8.87778439597995E-4,length=0.004409045802806,posterior=1.8518518518518518E-5,location="South",location.prob=1.0,location.set={"South"},location.set.prob={1.0},height=0.2647471736784779,location.rate=0.8124187585461015]:0.004409045802806,(498[&length_range={0.001918673494706,0.2365780657216},default.rate_95%_HPD={8.107212746362808E-4,9.728337194427039E-4},length_95%_HPD={0.02941474408176,0.1192486642637},default.rate_range={8.000261883460774E-4,9.999956221596782E-4},default.rate=8.93447556451968E-4,length=0.0761338527278251,location.rate_95%_HPD={0.5897047145561718,1.0247004167779792},location.rate_median=0.8028053243761422,height_median=0.1534246575342879,location.set.prob={1.0},height_range={0.15342465753414603,0.15342465753441997},location.rate=0.8073631393398963,height_95%_HPD={0.15342465753422369,0.15342465753435147},default.rate_median=8.92455972395866E-4,length_median=0.07612581526267,location="South",location.prob=1.0,location.set={"South"},location.rate_range={0.42448391338960223,1.331227935658132},height=0.15342465753428275]:0.1118328830671,452[&length_range={7.92484808929E-4,0.172595687831},default.rate_95%_HPD={8.107212746362808E-4,9.728337194427039E-4},length_95%_HPD={0.004131452452974,0.08408242148608},default.rate_range={8.000261883460774E-4,9.999956221596782E-4},default.rate=8.93447556451968E-4,length=0.0336283125478694,location.rate_95%_HPD={0.5897047145561718,1.0247004167779792},location.rate_median=0.8028053243761422,height_median=0.2493150684931608,location.set.prob={1.0},height_range={0.24931506849304075,0.24931506849328314},location.rate=0.8073631393398963,height_95%_HPD={0.2493150684931022,0.24931506849321802},default.rate_median=8.92455972395866E-4,length_median=0.02272722097149,location="South",location.prob=1.0,location.set={"South"},location.rate_range={0.42448391338960223,1.331227935658132},height=0.24931506849316068]:0.01594247210826)[&length_range={4.263408903638E-6,0.05944624827118},default.rate_95%_HPD={8.131179826777985E-4,9.68496051706738E-4},length_95%_HPD={4.263408903638E-6,0.02849861716622},default.rate_range={8.042602982584692E-4,9.962072885961175E-4},default.rate=8.87779903124977E-4,length=0.008227111898627074,posterior=0.0038148148148148147,location.rate_95%_HPD={0.5335014086981937,1.0044082585867586},location.rate_median=0.7832810383481639,height_median=0.2613947046874646,location.set.prob={1.0},height_range={0.250889949027166,0.32465175184526895},location.rate=0.7962480845935942,height_95%_HPD={0.250889949027166,0.28409377933187846},default.rate_median=8.869515904831513E-4,length_median=0.004532616754763999,location="South",location.prob=1.0,location.set={"South"},location.rate_range={0.5335014086981937,1.1432041893577216},height=0.2644713370696469]:0.003898678879902)[&default.rate=8.87778439597995E-4,length=0.006366696585929,posterior=1.8518518518518518E-5,location="South",location.prob=1.0,location.set={"South"},location.set.prob={1.0},height=0.2691562194812839,location.rate=0.8124187585461015]:0.006366696585929,(457[&length_range={0.007212904088533,0.2548093037331},default.rate_95%_HPD={8.107212746362808E-4,9.728337194427039E-4},length_95%_HPD={0.03876091225617,0.119467747633},default.rate_range={8.000261883460774E-4,9.999956221596782E-4},default.rate=8.93447556451968E-4,length=0.08261188162075275,location.rate_95%_HPD={0.5897047145561718,1.0247004167779792},location.rate_median=0.8028053243761422,height_median=0.15342465753428774,location.set.prob={1.0},height_range={0.15342465753414208,0.1534246575344409},location.rate=0.8073631393398963,height_95%_HPD={0.15342465753422146,0.15342465753435414},default.rate_median=8.92455972395866E-4,length_median=0.0824379086387,location="South",location.prob=1.0,location.set={"South"},location.rate_range={0.42448391338960223,1.331227935658132},height=0.15342465753428264]:0.04356203662303,492[&length_range={1.815548840739E-6,0.2314881666647},default.rate_95%_HPD={8.107212746362808E-4,9.728337194427039E-4},length_95%_HPD={0.002755798653116,0.1046794607614},default.rate_range={8.000261883460774E-4,9.999956221596782E-4},default.rate=8.93447556451968E-4,length=0.05165386149970687,location.rate_95%_HPD={0.5897047145561718,1.0247004167779792},location.rate_median=0.8028053243761422,height_median=0.15068493150693035,location.set.prob={1.0},height_range={0.15068493150677365,0.1506849315070553},location.rate=0.8073631393398963,height_95%_HPD={0.1506849315068698,0.15068493150699092},default.rate_median=8.92455972395866E-4,length_median=0.053355192411084995,location="South",location.prob=1.0,location.set={"South"},location.rate_range={0.42448391338960223,1.331227935658132},height=0.15068493150693027]:0.04630176265038)[&length_range={5.692283284731E-7,0.1026186196482},default.rate_95%_HPD={8.139667201497072E-4,9.780848069105385E-4},length_95%_HPD={5.692283284731E-7,0.0544292778609},default.rate_range={8.010058880383461E-4,9.991916287749516E-4},default.rate=8.936793728689004E-4,length=0.019339256318512608,posterior=0.019037037037037036,location.rate_95%_HPD={0.5895005612299474,1.0263251275998857},location.rate_median=0.7998557819026718,height_median=0.21740992655202435,location.set.prob={1.0},height_range={0.16063756162283233,0.2714788083151025},location.rate=0.807090137928894,height_95%_HPD={0.17292854095891785,0.2555292102601976},default.rate_median=8.917682468733127E-4,length_median=0.01469115071958,location="South",location.prob=1.0,location.set={"South"},location.rate_range={0.4552770748290633,1.1975479825718087},height=0.21597534208109814]:0.07853622190994)[&default.rate=8.87778439597995E-4,length=0.01106603411824,posterior=1.8518518518518518E-5,location="South",location.prob=1.0,location.set={"South"},location.set.prob={1.0},height=0.2755229160672129,location.rate=0.8124187585461015]:0.01106603411824)[&default.rate=8.87778439597995E-4,length=0.004418688626184,posterior=1.8518518518518518E-5,location="South",location.prob=1.0,location.set={"South"},location.set.prob={1.0},height=0.2865889501854529,location.rate=0.8124187585461015]:0.004418688626184,((((483[&length_range={3.582013272108E-8,0.1068458375231},default.rate_95%_HPD={8.107212746362808E-4,9.728337194427039E-4},length_95%_HPD={3.582013272108E-8,0.03756399393313},default.rate_range={8.000261883460774E-4,9.999956221596782E-4},default.rate=8.93447556451968E-4,length=0.012040742275604274,location.rate_95%_HPD={0.5897047145561718,1.0247004167779792},location.rate_median=0.8028053243761422,height_median=0.15068493150693035,location.set.prob={1.0},height_range={0.15068493150679702,0.15068493150706314},location.rate=0.8073631393398963,height_95%_HPD={0.15068493150686996,0.15068493150698803},default.rate_median=8.92455972395866E-4,length_median=0.008057590379666999,location="South",location.prob=1.0,location.set={"South"},location.rate_range={0.42448391338960223,1.331227935658132},height=0.15068493150693033]:0.01852471432813,488[&length_range={0.0164383919845,0.1232841936875},default.rate_95%_HPD={8.107212746362808E-4,9.728337194427039E-4},length_95%_HPD={0.0164383919845,0.05398688753222},default.rate_range={8.000261883460774E-4,9.999956221596782E-4},default.rate=8.93447556451968E-4,length=0.028477927944104718,location.rate_95%_HPD={0.5897047145561718,1.0247004167779792},location.rate_median=0.8028053243761422,height_median=0.13424657534255868,location.set.prob={1.0},height_range={0.134246575342423,0.13424657534269313},location.rate=0.8073631393398963,height_95%_HPD={0.13424657534249945,0.13424657534261797},default.rate_median=8.92455972395866E-4,length_median=0.024495946544039998,location="South",location.prob=1.0,location.set={"South"},location.rate_range={0.42448391338960223,1.331227935658132},height=0.13424657534245918]:0.0349630704925)[&length_range={3.718489728237E-4,0.1630567305285},default.rate_95%_HPD={8.107212746362808E-4,9.728337194427039E-4},length_95%_HPD={0.00985287645414,0.09111741439925},default.rate_range={8.000261883460774E-4,9.999956221596782E-4},default.rate=8.934474367925234E-4,length=0.05335430008592725,posterior=0.9999074074074074,location.rate_95%_HPD={0.5897047145561718,1.0247004167779792},location.rate_median=0.8028091508393616,height_median=0.15874189217656826,location.set.prob={0.9999814797666451,1.8520233354940272E-5},height_range={0.15068496732704306,0.2575307690300467},location.rate=0.8073640082743517,height_95%_HPD={0.15068496732704306,0.1882099365621816},default.rate_median=8.924561086320788E-4,length_median=0.05414912372488,location="South",location.prob=0.9999814797666451,location.set={"South","Southeast"},location.rate_range={0.42448391338960223,1.331227935658132},height=0.16272123078623363]:0.07403744206818,489[&length_range={0.001157089886075,0.2046938407236},default.rate_95%_HPD={8.107212746362808E-4,9.728337194427039E-4},length_95%_HPD={0.01496627533101,0.1198489996858},default.rate_range={8.000261883460774E-4,9.999956221596782E-4},default.rate=8.93447556451968E-4,length=0.07444923884165065,location.rate_95%_HPD={0.5897047145561718,1.0247004167779792},location.rate_median=0.8028053243761422,height_median=0.1397260273972733,location.set.prob={1.0},height_range={0.13972602739711903,0.13972602739742185},location.rate=0.8073631393398963,height_95%_HPD={0.13972602739720963,0.13972602739733858},default.rate_median=8.92455972395866E-4,length_median=0.07801885183661,location="South",location.prob=1.0,location.set={"South"},location.rate_range={0.42448391338960223,1.331227935658132},height=0.13972602739716908]:0.103521060506)[&length_range={4.513233243761E-4,0.05693342576997},default.rate_95%_HPD={8.234210947183192E-4,9.520534427726433E-4},length_95%_HPD={8.511819615107E-4,0.05255742915351},default.rate_range={8.105321691317294E-4,9.606765486439845E-4},default.rate=9.004553388275107E-4,length=0.01778167924931116,posterior=0.0012037037037037038,location.rate_95%_HPD={0.6234205693148842,0.9536154917218835},location.rate_median=0.7800219774659427,height_median=0.2169825103415796,location.set.prob={1.0},height_range={0.16000336643829816,0.24828258372777384},location.rate=0.783837151462933,height_95%_HPD={0.16677670238283554,0.24353009083626165},default.rate_median=9.021555554931606E-4,length_median=0.01049325879807,location="South",location.prob=1.0,location.set={"South"},location.rate_range={0.5799859917332352,1.0457634839674472},height=0.2142597745240979]:0.006452298775775,((491[&length_range={0.005280670627601,0.1203461674173},default.rate_95%_HPD={8.107212746362808E-4,9.728337194427039E-4},length_95%_HPD={0.008219247048328,0.04205726899136},default.rate_range={8.000261883460774E-4,9.999956221596782E-4},default.rate=8.93447556451968E-4,length=0.01955150628960849,location.rate_95%_HPD={0.5897047145561718,1.0247004167779792},location.rate_median=0.8028053243761422,height_median=0.13972602739727336,location.set.prob={1.0},height_range={0.13972602739714024,0.1397260273974094},location.rate=0.8073631393398963,height_95%_HPD={0.1397260273972123,0.13972602739733497},default.rate_median=8.92455972395866E-4,length_median=0.015769156406,location="South",location.prob=1.0,location.set={"South"},location.rate_range={0.42448391338960223,1.331227935658132},height=0.13972602739716897]:0.01395088747383,463[&length_range={6.896602849915E-8,0.112126989335},default.rate_95%_HPD={8.107212746362808E-4,9.728337194427039E-4},length_95%_HPD={6.896602849915E-8,0.03382489267519},default.rate_range={8.000261883460774E-4,9.999956221596782E-4},default.rate=8.93447556451968E-4,length=0.011332070125271083,location.rate_95%_HPD={0.5897047145561718,1.0247004167779792},location.rate_median=0.8028053243761422,height_median=0.14794520547957302,location.set.prob={1.0},height_range={0.14794520547943923,0.1479452054797054},location.rate=0.8073631393398963,height_95%_HPD={0.14794520547951195,0.14794520547963413},default.rate_median=8.92455972395866E-4,length_median=0.007549978323705,location="South",location.prob=1.0,location.set={"South"},location.rate_range={0.42448391338960223,1.331227935658132},height=0.1479452054795737]:0.00573170939153)[&length_range={7.571898106856E-4,0.2395282285176},default.rate_95%_HPD={8.103934769319418E-4,9.724795883571613E-4},length_95%_HPD={0.01775558541163,0.1110556687483},default.rate_range={8.000261883460774E-4,9.999956221596782E-4},default.rate=8.93446635974709E-4,length=0.06729699958463205,posterior=0.9999259259259259,location.rate_95%_HPD={0.5897047145561718,1.0247004167779792},location.rate_median=0.8028053243761422,height_median=0.15549426461591592,location.set.prob={0.9997592414252907,2.037187939847396E-4,1.8519890362249054E-5,1.8519890362249054E-5},height_range={0.14794527444558508,0.2600721948146195},location.rate=0.8073632128574587,height_95%_HPD={0.14794527444558508,0.1817602988400905},default.rate_median=8.92455972395866E-4,length_median=0.06716581205519001,location="South",location.prob=0.9997592414252907,location.set={"South","RJ","North","Southeast"},location.rate_range={0.42448391338960223,1.331227935658132},height=0.15927510838607387]:0.06274425585208,462[&length_range={2.915967424502E-5,0.2023127128417},default.rate_95%_HPD={8.107212746362808E-4,9.728337194427039E-4},length_95%_HPD={0.00838358945459,0.108156791399},default.rate_range={8.000261883460774E-4,9.999956221596782E-4},default.rate=8.93447556451968E-4,length=0.06497900385281355,location.rate_95%_HPD={0.5897047145561718,1.0247004167779792},location.rate_median=0.8028053243761422,height_median=0.15342465753428786,location.set.prob={1.0},height_range={0.15342465753414686,0.1534246575344197},location.rate=0.8073631393398963,height_95%_HPD={0.15342465753422718,0.15342465753435042},default.rate_median=8.92455972395866E-4,length_median=0.06655202580858,location="South",location.prob=1.0,location.set={"South"},location.rate_range={0.42448391338960223,1.331227935658132},height=0.15342465753428333]:0.0629965131889)[&length_range={5.006131595686E-5,0.1451940667361},default.rate_95%_HPD={8.14343832462487E-4,9.734184698817218E-4},length_95%_HPD={7.884267640904E-5,0.05401516247706},default.rate_range={8.020315017513673E-4,9.994935231638236E-4},default.rate=8.932770721620202E-4,length=0.019609285870979352,posterior=0.019814814814814816,location.rate_95%_HPD={0.5823944814420919,1.0018633039556952},location.rate_median=0.7879641825824233,height_median=0.21830625734640585,location.set.prob={1.0},height_range={0.1631718619266057,0.28166131670259115},location.rate=0.7937975126965867,height_95%_HPD={0.1782803664555297,0.25940677526523154},default.rate_median=8.918945544771756E-4,length_median=0.014552523140725,location="South",location.prob=1.0,location.set={"South"},location.rate_range={0.5124069501982901,1.1856252572197674},height=0.21779425470985192]:0.03327821595583)[&default.rate=8.87778439597995E-4,length=0.02898430793628,posterior=1.8518518518518518E-5,location="South",location.prob=1.0,location.set={"South"},location.set.prob={1.0},height=0.2496993866789769,location.rate=0.8124187585461015]:0.02898430793628,512[&length_range={9.025378067129E-8,0.1439086535585},default.rate_95%_HPD={8.107212746362808E-4,9.728337194427039E-4},length_95%_HPD={9.025378067129E-8,0.04710111930312},default.rate_range={8.000261883460774E-4,9.999956221596782E-4},default.rate=8.93447556451968E-4,length=0.009442284648299647,location.rate_95%_HPD={0.5897047145561718,1.0247004167779792},location.rate_median=0.8028053243761422,height_median=0.26575342465753243,location.set.prob={1.0},height_range={0.26575342465741275,0.26575342465765317},location.rate=0.8073631393398963,height_95%_HPD={0.2657534246574754,0.2657534246575901},default.rate_median=8.92455972395866E-4,length_median=0.0045466458759540005,location="South",location.prob=1.0,location.set={"South"},location.rate_range={0.42448391338960223,1.331227935658132},height=0.26575342465737056]:0.01293026995776)[&default.rate=8.87778439597995E-4,length=0.01232394419638,posterior=1.8518518518518518E-5,location="South",location.prob=1.0,location.set={"South"},location.set.prob={1.0},height=0.2786836946152569,location.rate=0.8124187585461015]:0.01232394419638)[&default.rate=8.87778439597995E-4,length=0.0295481483442,posterior=1.8518518518518518E-5,location="South",location.prob=1.0,location.set={"South"},location.set.prob={1.0},height=0.2910076388116369,location.rate=0.8124187585461015]:0.0295481483442)[&length_range={0.008099354453689,0.03097951770997},default.rate_95%_HPD={8.514603436635813E-4,8.87778439597995E-4},length_95%_HPD={0.008099354453689,0.03097951770997},default.rate_range={8.514603436635813E-4,8.87778439597995E-4},default.rate=8.751044903504471E-4,length=0.01758788156718475,posterior=7.407407407407407E-5,location.rate_95%_HPD={0.6991702216321855,0.8168635470816324},location.rate_median=0.7718359998303712,height_median=0.3157475744433154,location.set.prob={1.0},height_range={0.29031146060988255,0.3470647527533096},location.rate=0.76492644209364,height_95%_HPD={0.29031146060988255,0.3470647527533096},default.rate_median=8.805895890701063E-4,length_median=0.01563632705254,location="South",location.prob=1.0,location.set={"South"},location.rate_range={0.6991702216321855,0.8168635470816324},height=0.3172178405624557]:0.01149107279233)[&length_range={0.006916501986856,0.04154999059278},default.rate_95%_HPD={8.643662378521016E-4,9.709852895776126E-4},length_95%_HPD={0.006916501986856,0.04154999059278},default.rate_range={8.643662378521016E-4,9.709852895776126E-4},default.rate=9.06985368636363E-4,length=0.018688882149095334,posterior=1.1111111111111112E-4,location.rate_95%_HPD={0.7893758855262766,0.8608201956369342},location.rate_median=0.8297282465378255,height_median=0.3313839014958554,location.set.prob={1.0},height_range={0.32200300790023684,0.35425985556330525},location.rate=0.8287050158424097,height_95%_HPD={0.32200300790023684,0.35425985556330525},default.rate_median=9.03985592864786E-4,length_median=0.0131731461730655,location="South",location.prob=1.0,location.set={"South"},location.rate_range={0.7893758855262766,0.8608201956369342},height=0.3354193757942541]:0.006916501986856,(((333[&length_range={3.071434972954E-5,0.181144502648},default.rate_95%_HPD={8.107212746362808E-4,9.728337194427039E-4},length_95%_HPD={0.005073701555676,0.1028631560399},default.rate_range={8.000261883460774E-4,9.999956221596782E-4},default.rate=8.93447556451968E-4,length=0.06090473457744981,location.rate_95%_HPD={0.5897047145561718,1.0247004167779792},location.rate_median=0.8028053243761422,height_median=0.1589041095890027,location.set.prob={1.0},height_range={0.15890410958885892,0.15890410958914253},location.rate=0.8073631393398963,height_95%_HPD={0.15890410958894247,0.1589041095890621},default.rate_median=8.92455972395866E-4,length_median=0.0630315083413,location="RJ",location.prob=1.0,location.set={"RJ"},location.rate_range={0.42448391338960223,1.331227935658132},height=0.15890410958898227]:0.09981591249341,(((316[&length_range={2.491808026583E-8,0.07531864659339},default.rate_95%_HPD={8.107212746362808E-4,9.728337194427039E-4},length_95%_HPD={2.491808026583E-8,0.02417590233441},default.rate_range={8.000261883460774E-4,9.999956221596782E-4},default.rate=8.93447556451968E-4,length=0.008752621028775245,location.rate_95%_HPD={0.5897047145561718,1.0247004167779792},location.rate_median=0.8028053243761422,height_median=0.23013698630143167,location.set.prob={1.0},height_range={0.23013698630131316,0.23013698630156754},location.rate=0.8073631393398963,height_95%_HPD={0.2301369863013744,0.230136986301489},default.rate_median=8.92455972395866E-4,length_median=0.006745657640449,location="RJ",location.prob=1.0,location.set={"RJ"},location.rate_range={0.42448391338960223,1.331227935658132},height=0.23013698630158447]:0.007330216628977,((406[&length_range={0.08767129114943,0.1967343974123},default.rate_95%_HPD={8.107212746362808E-4,9.728337194427039E-4},length_95%_HPD={0.08767129114943,0.1320888386443},default.rate_range={8.000261883460774E-4,9.999956221596782E-4},default.rate=8.93447556451968E-4,length=0.10501935354483038,location.rate_95%_HPD={0.5897047145561718,1.0247004167779792},location.rate_median=0.8028053243761422,height_median=0.04383561643840056,location.set.prob={1.0},height_range={0.043835616438223646,0.04383561643855116},location.rate=0.8073631393398963,height_95%_HPD={0.04383561643832368,0.043835616438475056},default.rate_median=8.92455972395866E-4,length_median=0.1015049947753,location="RJ",location.prob=1.0,location.set={"RJ"},location.rate_range={0.42448391338960223,1.331227935658132},height=0.04383561643840097]:0.1017237148993,353[&length_range={5.827263269143E-8,0.1074137429602},default.rate_95%_HPD={8.107212746362808E-4,9.728337194427039E-4},length_95%_HPD={5.827263269143E-8,0.04455537172443},default.rate_range={8.000261883460774E-4,9.999956221596782E-4},default.rate=8.93447556451968E-4,length=0.01735629747807864,location.rate_95%_HPD={0.5897047145561718,1.0247004167779792},location.rate_median=0.8028053243761422,height_median=0.1315068493152013,location.set.prob={1.0},height_range={0.13150684931506368,0.13150684931532952},location.rate=0.8073631393398963,height_95%_HPD={0.13150684931514195,0.13150684931525902},default.rate_median=8.92455972395866E-4,length_median=0.0138337618985,location="RJ",location.prob=1.0,location.set={"RJ"},location.rate_range={0.42448391338960223,1.331227935658132},height=0.13150684931510434]:0.01405248202253)[&length_range={2.150283439084E-7,0.1053156995618},default.rate_95%_HPD={8.114493076431973E-4,9.738272767608493E-4},length_95%_HPD={2.150283439084E-7,0.05386138637284},default.rate_range={8.000261883460774E-4,9.999956221596782E-4},default.rate=8.936896823986858E-4,length=0.023905418420642796,posterior=0.7659259259259259,location.rate_95%_HPD={0.596582372887689,1.0308988323057877},location.rate_median=0.8030115355615236,height_median=0.1405994275142978,location.set.prob={1.0},height_range={0.13150690758781097,0.22616437498078323},location.rate=0.8072064704546976,height_95%_HPD={0.13150690758781097,0.162153751038911},default.rate_median=8.927985532006589E-4,length_median=0.021851237309299998,location="RJ",location.prob=1.0,location.set={"RJ"},location.rate_range={0.42448391338960223,1.331227935658132},height=0.143161379882589]:0.008053636918731,336[&length_range={6.173303873924E-7,0.08744976451817},default.rate_95%_HPD={8.107212746362808E-4,9.728337194427039E-4},length_95%_HPD={6.173303873924E-7,0.04160603461797},default.rate_range={8.000261883460774E-4,9.999956221596782E-4},default.rate=8.93447556451968E-4,length=0.012329001721062069,location.rate_95%_HPD={0.5897047145561718,1.0247004167779792},location.rate_median=0.8028053243761422,height_median=0.1534246575342879,location.set.prob={1.0},height_range={0.15342465753415369,0.15342465753441947},location.rate=0.8073631393398963,height_95%_HPD={0.15342465753422974,0.15342465753434614},default.rate_median=8.92455972395866E-4,length_median=0.008270147634442001,location="RJ",location.prob=1.0,location.set={"RJ"},location.rate_range={0.42448391338960223,1.331227935658132},height=0.15342465753428314]:1.88310722174E-4)[&length_range={0.002937290346078,0.1311475700014},default.rate_95%_HPD={8.107212746362808E-4,9.728337194427039E-4},length_95%_HPD={0.03575615277205,0.100185764649},default.rate_range={8.000261883460774E-4,9.999956221596782E-4},default.rate=8.93447556451968E-4,length=0.07081639916340797,posterior=1.0,location.rate_95%_HPD={0.5897047145561718,1.0247004167779792},location.rate_median=0.8028053243761422,height_median=0.164660682410628,location.set.prob={0.9999814814814815,1.8518518518518518E-5},height_range={0.15342549232581254,0.2408744220524365},location.rate=0.8073631393398963,height_95%_HPD={0.15342549232581254,0.1995219701115432},default.rate_median=8.92455972395866E-4,length_median=0.07347084600826,location="RJ",location.prob=0.9999814814814815,location.set={"RJ","Southeast"},location.rate_range={0.42448391338960223,1.331227935658132},height=0.16858401699811804]:0.08385423467395)[&length_range={8.443662122271E-8,0.04565147849511},default.rate_95%_HPD={8.097632476691538E-4,9.719509400313292E-4},length_95%_HPD={8.443662122271E-8,0.01759882979732},default.rate_range={8.000261883460774E-4,9.999956221596782E-4},default.rate=8.945109946175576E-4,length=0.005811608452205228,posterior=0.38705555555555554,location.rate_95%_HPD={0.5935101334330464,1.0300615825874953},location.rate_median=0.8042703113818073,height_median=0.2349293624513384,location.set.prob={1.0},height_range={0.23013701121948066,0.2700321739163628},location.rate=0.8083709020455346,height_95%_HPD={0.23013701121948066,0.24843934376899676},default.rate_median=8.936903971598526E-4,length_median=0.004087209812224,location="RJ",location.prob=1.0,location.set={"RJ"},location.rate_range={0.4448164112813023,1.331227935658132},height=0.2363499384941504]:9.278376689611E-4,309[&length_range={3.225296990594E-8,0.05439888868391},default.rate_95%_HPD={8.107212746362808E-4,9.728337194427039E-4},length_95%_HPD={3.225296990594E-8,0.02172657199242},default.rate_range={8.000261883460774E-4,9.999956221596782E-4},default.rate=8.93447556451968E-4,length=0.0068088534404747904,location.rate_95%_HPD={0.5897047145561718,1.0247004167779792},location.rate_median=0.8028053243761422,height_median=0.232876712328789,location.set.prob={1.0},height_range={0.23287671232867016,0.23287671232892512},location.rate=0.8073631393398963,height_95%_HPD={0.23287671232873178,0.23287671232884607},default.rate_median=8.92455972395866E-4,length_median=0.0046296461161275,location="RJ",location.prob=1.0,location.set={"RJ"},location.rate_range={0.42448391338960223,1.331227935658132},height=0.23287671232894278]:0.005518328270581)[&length_range={2.240521885924E-5,0.1560145303691},default.rate_95%_HPD={8.10731081592703E-4,9.72856313647979E-4},length_95%_HPD={2.726333491525E-4,0.03096950280505},default.rate_range={8.000261883460774E-4,9.999956221596782E-4},default.rate=8.934183135761989E-4,length=0.014113829006025688,posterior=0.9955925925925926,location.rate_95%_HPD={0.5897527264768551,1.0247004167779792},location.rate_median=0.8028880619468843,height_median=0.2411987332392248,location.set.prob={0.9997395930210929,7.440199397343849E-5,1.8600498493359622E-4},height_range={0.23287740870308105,0.30545563289478617},location.rate=0.807419729228981,height_95%_HPD={0.23287740870308105,0.25741770552670223},default.rate_median=8.924260794853946E-4,length_median=0.012358645216005,location="RJ",location.prob=0.9997395930210929,location.set={"RJ","South","Southeast"},location.rate_range={0.42448391338960223,1.331227935658132},height=0.24313331636253316]:0.009728332984009,(407[&length_range={0.001233776127812,0.2770980832482},default.rate_95%_HPD={8.107212746362808E-4,9.728337194427039E-4},length_95%_HPD={0.1085124191308,0.2345523520881},default.rate_range={8.000261883460774E-4,9.999956221596782E-4},default.rate=8.93447556451968E-4,length=0.16805946460625262,location.rate_95%_HPD={0.5897047145561718,1.0247004167779792},location.rate_median=0.8028053243761422,height_median=0.043835616438400615,location.set.prob={1.0},height_range={0.04383561643825035,0.04383561643857253},location.rate=0.8073631393398963,height_95%_HPD={0.04383561643831768,0.04383561643848133},default.rate_median=8.92455972395866E-4,length_median=0.17442182697885,location="RJ",location.prob=1.0,location.set={"RJ"},location.rate_range={0.42448391338960223,1.331227935658132},height=0.04383561643840088]:0.1880924777063,547[&length_range={0.03685189678737,0.270333565412},default.rate_95%_HPD={8.107212746362808E-4,9.728337194427039E-4},length_95%_HPD={0.08958628172503,0.1696892263239},default.rate_range={8.000261883460774E-4,9.999956221596782E-4},default.rate=8.93447556451968E-4,length=0.13060922803351757,location.rate_95%_HPD={0.5897047145561718,1.0247004167779792},location.rate_median=0.8028053243761422,height_median=0.12328767123290152,location.set.prob={1.0},height_range={0.12328767123274903,0.12328767123308854},location.rate=0.8073631393398963,height_95%_HPD={0.12328767123281925,0.12328767123298195},default.rate_median=8.92455972395866E-4,length_median=0.1310050465336,location="Southeast",location.prob=1.0,location.set={"Southeast"},location.rate_range={0.42448391338960223,1.331227935658132},height=0.12328767123290163]:0.1086404229118)[&length_range={4.954591565576E-6,0.0931782590902},default.rate_95%_HPD={8.099066111928354E-4,9.728425965490362E-4},length_95%_HPD={4.954591565576E-6,0.04057208153374},default.rate_range={8.012411038101996E-4,9.999859899412732E-4},default.rate=8.935937537299962E-4,length=0.014314380633482305,posterior=0.05564814814814815,location.rate_95%_HPD={0.596582372887689,1.0258681877253044},location.rate_median=0.8169915800071678,height_median=0.23487346745180587,location.set.prob={0.8775374376039934,0.0016638935108153079,0.12079866888519135},height_range={0.1606393692268575,0.28272088471787593},location.rate=0.8182089606602654,height_95%_HPD={0.20228559300710797,0.2621448933986597},default.rate_median=8.930277285665643E-4,length_median=0.01103250018033,location="RJ",location.prob=0.8775374376039934,location.set={"RJ","South","Southeast"},location.rate_range={0.4678605747536993,1.2135762298823867},height=0.23418925407207797]:0.0161952794387)[&length_range={3.374508811549E-6,0.04022198917444},default.rate_95%_HPD={8.049862422293868E-4,9.600869858797621E-4},length_95%_HPD={3.374508811549E-6,0.01704445989772},default.rate_range={8.018225553344808E-4,9.994638124414033E-4},default.rate=8.872318262797677E-4,length=0.0059060633768623465,posterior=0.011925925925925927,location.rate_95%_HPD={0.5943537476583014,1.0246930446828444},location.rate_median=0.8081056940404721,height_median=0.2551516524229771,location.set.prob={0.9518633540372671,0.003105590062111801,0.04503105590062112},height_range={0.23552605542296948,0.2836471164586858},location.rate=0.8120070401277751,height_95%_HPD={0.2382004209970491,0.2675264779501832},default.rate_median=8.845673970803531E-4,length_median=0.0043194214424185,location="RJ",location.prob=0.9518633540372671,location.set={"RJ","South","Southeast"},location.rate_range={0.5049579091897751,1.1439119178821393},height=0.25498491233695625]:0.01059664849904)[&length_range={1.380386175753E-6,0.1347080013847},default.rate_95%_HPD={8.094605609415426E-4,9.694181864862829E-4},length_95%_HPD={1.380386175753E-6,0.05735189353514},default.rate_range={8.000925372835323E-4,9.999956221596782E-4},default.rate=8.908555005009683E-4,length=0.018569338007241528,posterior=0.24683333333333332,location.rate_95%_HPD={0.5938769108403277,1.0294425654284978},location.rate_median=0.8056146540012418,height_median=0.2592778743622124,location.set.prob={0.7549703653687448,0.031885362742891436,1.5004876584890088E-4,0.21261910120789257,3.7512191462225225E-4},height_range={0.23381350767599537,0.33591131480874925},location.rate=0.8104187829831998,height_95%_HPD={0.2403299787798975,0.2841663238003189},default.rate_median=8.894641481366123E-4,length_median=0.01138928155851,location="RJ",location.prob=0.7549703653687448,location.set={"RJ","South","North","Southeast","Northeast"},location.rate_range={0.4413922751715997,1.3039883495570297},height=0.26108448117621197]:0.03335104689587,(504[&length_range={2.979712282409E-4,0.1425970683689},default.rate_95%_HPD={8.107212746362808E-4,9.728337194427039E-4},length_95%_HPD={0.01621086747517,0.06951464746579},default.rate_range={8.000261883460774E-4,9.999956221596782E-4},default.rate=8.93447556451968E-4,length=0.039909877193568255,location.rate_95%_HPD={0.5897047145561718,1.0247004167779792},location.rate_median=0.8028053243761422,height_median=0.19452054794533097,location.set.prob={1.0},height_range={0.19452054794520818,0.19452054794547152},location.rate=0.8073631393398963,height_95%_HPD={0.19452054794527177,0.19452054794538753},default.rate_median=8.92455972395866E-4,length_median=0.039494984215024995,location="South",location.prob=1.0,location.set={"South"},location.rate_range={0.42448391338960223,1.331227935658132},height=0.1945205479453927]:0.04624934392095,(518[&length_range={5.822209015546E-5,0.1113330637347},default.rate_95%_HPD={8.107212746362808E-4,9.728337194427039E-4},length_95%_HPD={0.003330114212628,0.0462415770554},default.rate_range={8.000261883460774E-4,9.999956221596782E-4},default.rate=8.93447556451968E-4,length=0.021448551533094575,location.rate_95%_HPD={0.5897047145561718,1.0247004167779792},location.rate_median=0.8028053243761422,height_median=0.21095890410970253,location.set.prob={1.0},height_range={0.21095890410957718,0.21095890410984153},location.rate=0.8073631393398963,height_95%_HPD={0.21095890410964468,0.21095890410976018},default.rate_median=8.92455972395866E-4,length_median=0.02029257098468,location="Southeast",location.prob=1.0,location.set={"Southeast"},location.rate_range={0.42448391338960223,1.331227935658132},height=0.2109589041098291]:0.009042209521927,624[&length_range={0.02453673986196,0.2635967738941},default.rate_95%_HPD={8.107212746362808E-4,9.728337194427039E-4},length_95%_HPD={0.1073013402393,0.2286803989181},default.rate_range={8.000261883460774E-4,9.999956221596782E-4},default.rate=8.93447556451968E-4,length=0.18657962533014794,location.rate_95%_HPD={0.5897047145561718,1.0247004167779792},location.rate_median=0.8028053243761422,height_median=0.03561643835632844,location.set.prob={1.0},height_range={0.03561643835617695,0.03561643835647954},location.rate=0.8073631393398963,height_95%_HPD={0.035616438356246505,0.03561643835641004},default.rate_median=8.92455972395866E-4,length_median=0.1903625642014,location="Southeast",location.prob=1.0,location.set={"Southeast"},location.rate_range={0.42448391338960223,1.331227935658132},height=0.03561643835632817]:0.1843846752753)[&length_range={1.478520544107E-6,0.0981358279469},default.rate_95%_HPD={8.097497486333808E-4,9.679454022110033E-4},length_95%_HPD={1.478520544107E-6,0.03543431771747},default.rate_range={8.000764837166105E-4,9.999189724408785E-4},default.rate=8.908464694395666E-4,length=0.013052991789157682,posterior=0.38687037037037036,location.rate_95%_HPD={0.5936283716864056,1.0265654865852327},location.rate_median=0.8033513241044021,height_median=0.22646003224232605,location.set.prob={4.786750275238141E-5,0.01871619357618113,0.019003398592695418,0.9621368053228663,9.573500550476281E-5},height_range={0.2112153521119185,0.2820153355863271},location.rate=0.8080207114020819,height_95%_HPD={0.21218379782986296,0.24945737873563995},default.rate_median=8.899031513572415E-4,length_median=0.01007173196535,location="Southeast",location.prob=0.9621368053228663,location.set={"CentreWest","RJ","South","Southeast","Northeast"},location.rate_range={0.44788586148613785,1.331227935658132},height=0.22844880338046278]:0.02076877823465)[&length_range={1.097342294974E-4,0.1300976028216},default.rate_95%_HPD={8.11416325356792E-4,9.721812044001056E-4},length_95%_HPD={4.903665787965E-4,0.05863873787266},default.rate_range={8.000261883460774E-4,9.99939128301967E-4},default.rate=8.918947536299815E-4,length=0.023564776124779377,posterior=0.8499444444444444,location.rate_95%_HPD={0.5917340248295682,1.0252853255318646},location.rate_median=0.8028146866803103,height_median=0.23749226292706738,location.set.prob={6.536374926465782E-5,0.091117066474933,0.14534719044817745,4.357583284310521E-5,0.7632960759962525,1.3072749852931565E-4},height_range={0.21120121424590937,0.32259238143653834},location.rate=0.8074683994814871,height_95%_HPD={0.21588810244616202,0.26224307993187307},default.rate_median=8.908019399712737E-4,length_median=0.01986144044688,location="Southeast",location.prob=0.7632960759962525,location.set={"CentreWest","RJ","South","North","Southeast","Northeast"},location.rate_range={0.4413680964163052,1.331227935658132},height=0.23877434485542112]:0.05130117711201)[&length_range={5.749264356536E-6,0.1343886688882},default.rate_95%_HPD={8.113724914368414E-4,9.721620227417738E-4},length_95%_HPD={2.754487990336E-5,0.06268642477067},default.rate_range={8.000261883460774E-4,9.99939128301967E-4},default.rate=8.925240405403651E-4,length=0.025765604308377224,posterior=0.6152962962962963,location.rate_95%_HPD={0.5921530952044687,1.0246640962936535},location.rate_median=0.8051342123680738,height_median=0.2654709282568718,location.set.prob={3.912598567386986E-4,0.5756937338229098,0.10362366821164148,3.3106603262505265E-4,0.3183049419129597,0.0016553301631252633},height_range={0.23637471172732144,0.37233380941910227},location.rate=0.8099931047783518,height_95%_HPD={0.24168046036873805,0.30635791550302116},default.rate_median=8.914717061631772E-4,length_median=0.019477832302495002,location="RJ",location.prob=0.5756937338229098,location.set={"CentreWest","RJ","South","North","Southeast","Northeast"},location.rate_range={0.4413680964163052,1.331227935658132},height=0.2690296116105302]:0.03067753069567,((((192[&length_range={0.1183180225762,0.2723104308535},default.rate_95%_HPD={8.107212746362808E-4,9.728337194427039E-4},length_95%_HPD={0.1369933241851,0.2443006534992},default.rate_range={8.000261883460774E-4,9.999956221596782E-4},default.rate=8.93447556451968E-4,length=0.1963270803662424,location.rate_95%_HPD={0.5897047145561718,1.0247004167779792},location.rate_median=0.8028053243761422,height_median=0.01643835616437206,location.set.prob={1.0},height_range={0.016438356164207857,0.016438356164535595},location.rate=0.8073631393398963,height_95%_HPD={0.016438356164288348,0.01643835616445455},default.rate_median=8.92455972395866E-4,length_median=0.20172318031445,location="CentreWest",location.prob=1.0,location.set={"CentreWest"},location.rate_range={0.42448391338960223,1.331227935658132},height=0.01643835616437185]:0.1949792035643,467[&length_range={5.667752428203E-4,0.1495372867576},default.rate_95%_HPD={8.107212746362808E-4,9.728337194427039E-4},length_95%_HPD={0.01789841380177,0.1054030786763},default.rate_range={8.000261883460774E-4,9.999956221596782E-4},default.rate=8.93447556451968E-4,length=0.06578960591302901,location.rate_95%_HPD={0.5897047145561718,1.0247004167779792},location.rate_median=0.8028053243761422,height_median=0.15616438356164503,location.set.prob={1.0},height_range={0.15616438356151713,0.1561643835617823},location.rate=0.8073631393398963,height_95%_HPD={0.15616438356158463,0.15616438356170625},default.rate_median=8.92455972395866E-4,length_median=0.0662436297666,location="South",location.prob=1.0,location.set={"South"},location.rate_range={0.42448391338960223,1.331227935658132},height=0.15616438356163126]:0.05525317616704)[&length_range={4.422217055794E-6,0.08890227878267},default.rate_95%_HPD={8.112783433405648E-4,9.719574238593904E-4},length_95%_HPD={1.378709372898E-5,0.04342008948554},default.rate_range={8.001530813600086E-4,9.986843084610032E-4},default.rate=8.920198519615113E-4,length=0.01529777093435483,posterior=0.06348148148148149,location.rate_95%_HPD={0.5973394614858325,1.0307317289878202},location.rate_median=0.8070357704247811,height_median=0.21940430023620383,location.set.prob={0.9976662777129521,2.9171528588098014E-4,8.751458576429405E-4,0.0011668611435239206},height_range={0.15807479581042394,0.28264477483682393},location.rate=0.8100821067479607,height_95%_HPD={0.17859832569296707,0.25859225879248005},default.rate_median=8.90115155981034E-4,length_median=0.01122611352615,location="South",location.prob=0.9976662777129521,location.set={"South","RJ","North","Southeast"},location.rate_range={0.4552770748290633,1.2767578851283126},height=0.21877126067769892]:0.05988218444724,(449[&length_range={2.817707210351E-5,0.06252097755166},default.rate_95%_HPD={8.107212746362808E-4,9.728337194427039E-4},length_95%_HPD={1.666634371333E-4,0.01533880410989},default.rate_range={8.000261883460774E-4,9.999956221596782E-4},default.rate=8.93447556451968E-4,length=0.006411559660242362,location.rate_95%_HPD={0.5897047145561718,1.0247004167779792},location.rate_median=0.8028053243761422,height_median=0.254794520548103,location.set.prob={1.0},height_range={0.2547945205479759,0.25479452054823204},location.rate=0.8073631393398963,height_95%_HPD={0.25479452054804397,0.2547945205481599},default.rate_median=8.92455972395866E-4,length_median=0.0053646574375825,location="South",location.prob=1.0,location.set={"South"},location.rate_range={0.42448391338960223,1.331227935658132},height=0.25479452054794377]:0.01412233841517,(475[&length_range={0.008827414345342,0.1602921607302},default.rate_95%_HPD={8.107212746362808E-4,9.728337194427039E-4},length_95%_HPD={0.04806470748006,0.1272695936666},default.rate_range={8.000261883460774E-4,9.999956221596782E-4},default.rate=8.93447556451968E-4,length=0.08956406033703758,location.rate_95%_HPD={0.5897047145561718,1.0247004167779792},location.rate_median=0.8028053243761422,height_median=0.1397260273972733,location.set.prob={1.0},height_range={0.13972602739712653,0.13972602739742573},location.rate=0.8073631393398963,height_95%_HPD={0.13972602739720247,0.13972602739734147},default.rate_median=8.92455972395866E-4,length_median=0.09062419184232501,location="South",location.prob=1.0,location.set={"South"},location.rate_range={0.42448391338960223,1.331227935658132},height=0.1397260273971694]:0.07063946571032,((482[&length_range={8.807634453491E-4,0.1492342255785},default.rate_95%_HPD={8.107212746362808E-4,9.728337194427039E-4},length_95%_HPD={0.01649144964516,0.1206251066679},default.rate_range={8.000261883460774E-4,9.999956221596782E-4},default.rate=8.93447556451968E-4,length=0.061441603791834616,location.rate_95%_HPD={0.5897047145561718,1.0247004167779792},location.rate_median=0.8028053243761422,height_median=0.13424657534255868,location.set.prob={1.0},height_range={0.13424657534241785,0.13424657534270762},location.rate=0.8073631393398963,height_95%_HPD={0.13424657534249507,0.1342465753426227},default.rate_median=8.92455972395866E-4,length_median=0.061226002428545,location="South",location.prob=1.0,location.set={"South"},location.rate_range={0.42448391338960223,1.331227935658132},height=0.13424657534245915]:0.03743928661113,479[&length_range={1.695801505081E-6,0.1289584755914},default.rate_95%_HPD={8.107212746362808E-4,9.728337194427039E-4},length_95%_HPD={1.695801505081E-6,0.0862954319195},default.rate_range={8.000261883460774E-4,9.999956221596782E-4},default.rate=8.93447556451968E-4,length=0.03299702711022672,location.rate_95%_HPD={0.5897047145561718,1.0247004167779792},location.rate_median=0.8028053243761422,height_median=0.15068493150693035,location.set.prob={1.0},height_range={0.1506849315068005,0.15068493150708312},location.rate=0.8073631393398963,height_95%_HPD={0.15068493150687018,0.15068493150699014},default.rate_median=8.92455972395866E-4,length_median=0.02191050960943,location="South",location.prob=1.0,location.set={"South"},location.rate_range={0.42448391338960223,1.331227935658132},height=0.15068493150693069]:0.02100093044676)[&length_range={3.815044382904E-7,0.1250595332858},default.rate_95%_HPD={8.127472405085285E-4,9.717783916164697E-4},length_95%_HPD={3.815044382904E-7,0.07586881274765},default.rate_range={8.00256468398705E-4,9.996715837653197E-4},default.rate=8.938933639934346E-4,length=0.029095200757226842,posterior=0.12692592592592591,location.rate_95%_HPD={0.5956136631491811,1.0313234764579369},location.rate_median=0.80574292330831,height_median=0.16513290269450012,location.set.prob={1.0},height_range={0.15068662730839316,0.2594590079420547},location.rate=0.8094299637674549,height_95%_HPD={0.15068662730839316,0.22077395659613921},default.rate_median=8.933211784321927E-4,length_median=0.021527447566450003,location="South",location.prob=1.0,location.set={"South"},location.rate_range={0.4589992070538026,1.3039883495570297},height=0.17329936472773422]:0.03730279135711,(481[&length_range={1.010509231014E-7,0.1226288899615},default.rate_95%_HPD={8.107212746362808E-4,9.728337194427039E-4},length_95%_HPD={4.075006852788E-7,0.08216121148172},default.rate_range={8.000261883460774E-4,9.999956221596782E-4},default.rate=8.93447556451968E-4,length=0.03140687385385238,location.rate_95%_HPD={0.5897047145561718,1.0247004167779792},location.rate_median=0.8028053243761422,height_median=0.15616438356164503,location.set.prob={1.0},height_range={0.15616438356151885,0.1561643835617722},location.rate=0.8073631393398963,height_95%_HPD={0.1561643835615849,0.15616438356170403},default.rate_median=8.92455972395866E-4,length_median=0.02098925684617,location="South",location.prob=1.0,location.set={"South"},location.rate_range={0.42448391338960223,1.331227935658132},height=0.1561643835616315]:0.05106303750575,(455[&length_range={1.463263984119E-6,0.1251402985852},default.rate_95%_HPD={8.107212746362808E-4,9.728337194427039E-4},length_95%_HPD={1.463263984119E-6,0.08439478777982},default.rate_range={8.000261883460774E-4,9.999956221596782E-4},default.rate=8.93447556451968E-4,length=0.03166553178048993,location.rate_95%_HPD={0.5897047145561718,1.0247004167779792},location.rate_median=0.8028053243761422,height_median=0.1534246575342877,location.set.prob={1.0},height_range={0.1534246575341524,0.1534246575344156},location.rate=0.8073631393398963,height_95%_HPD={0.15342465753422885,0.15342465753434836},default.rate_median=8.92455972395866E-4,length_median=0.02042820549077,location="South",location.prob=1.0,location.set={"South"},location.rate_range={0.42448391338960223,1.331227935658132},height=0.15342465753428206]:0.02096435157025,490[&length_range={5.098033980131E-4,0.1474490313058},default.rate_95%_HPD={8.107212746362808E-4,9.728337194427039E-4},length_95%_HPD={0.0164352017727,0.1203373363522},default.rate_range={8.000261883460774E-4,9.999956221596782E-4},default.rate=8.93447556451968E-4,length=0.060941415232222976,location.rate_95%_HPD={0.5897047145561718,1.0247004167779792},location.rate_median=0.8028053243761422,height_median=0.13424657534255874,location.set.prob={1.0},height_range={0.13424657534241868,0.13424657534270962},location.rate=0.8073631393398963,height_95%_HPD={0.13424657534249446,0.1342465753426218},default.rate_median=8.92455972395866E-4,length_median=0.060208420187825004,location="South",location.prob=1.0,location.set={"South"},location.rate_range={0.42448391338960223,1.331227935658132},height=0.13424657534245873]:0.04014243376198)[&length_range={7.998474497173E-7,0.1142929975779},default.rate_95%_HPD={8.122392393921134E-4,9.739249422299544E-4},length_95%_HPD={7.998474497173E-7,0.07657075445294},default.rate_range={8.000684667621226E-4,9.997432936842084E-4},default.rate=8.935052449338876E-4,length=0.028650081394756128,posterior=0.11377777777777778,location.rate_95%_HPD={0.5926800907421682,1.0298811174667353},location.rate_median=0.8042697578961678,height_median=0.16800753386056788,location.set.prob={1.0},height_range={0.15343251428656912,0.2599978336620837},location.rate=0.8085931238835243,height_95%_HPD={0.15343251428656912,0.22201835277781728},default.rate_median=8.926558930934044E-4,length_median=0.02124557912506,location="South",location.prob=1.0,location.set={"South"},location.rate_range={0.4552770748290633,1.220992376935512},height=0.17649420542772618]:0.03283841196286)[&length_range={5.149205946159E-6,0.1021758163557},default.rate_95%_HPD={8.145533136273691E-4,9.730235888526432E-4},length_95%_HPD={5.149205946159E-6,0.07224782243508},default.rate_range={8.004497072947832E-4,9.996296982921872E-4},default.rate=8.927541218781819E-4,length=0.028589603652498668,posterior=0.05035185185185185,location.rate_95%_HPD={0.5882958053482248,1.0263098602588616},location.rate_median=0.8045460013920267,height_median=0.1806460264153909,location.set.prob={1.0},height_range={0.15619357772621095,0.25899155443233146},location.rate=0.8098329503682398,height_95%_HPD={0.15619357772621095,0.23097503435872188},default.rate_median=8.920467421074154E-4,length_median=0.02385181466452,location="South",location.prob=1.0,location.set={"South"},location.rate_range={0.5106090503277987,1.2465443369488853},height=0.18774830832132525]:0.001761232243408)[&length_range={6.838129576525E-6,0.1032222989961},default.rate_95%_HPD={8.149824216086706E-4,9.761850260049577E-4},length_95%_HPD={6.838129576525E-6,0.06841652335163},default.rate_range={8.003667816675064E-4,9.999956221596782E-4},default.rate=8.92621895419513E-4,length=0.026985676482123765,posterior=0.07183333333333333,location.rate_95%_HPD={0.5944711372718016,1.0322582448079147},location.rate_median=0.8046098367718323,height_median=0.20888724195592082,location.set.prob={1.0},height_range={0.15657710814778425,0.2710741634967669},location.rate=0.8082474552264016,height_95%_HPD={0.16418684497775027,0.24444076025428096},default.rate_median=8.907900573395382E-4,length_median=0.02173655489812,location="South",location.prob=1.0,location.set={"South"},location.rate_range={0.4589992070538026,1.2767578851283126},height=0.20647038800629208]:0.001376839796795)[&length_range={2.653525221497E-7,0.08372726034597},default.rate_95%_HPD={8.148989542155589E-4,9.727777484678324E-4},length_95%_HPD={2.653525221497E-7,0.04037268336073},default.rate_range={8.015115976204695E-4,9.996715837653197E-4},default.rate=8.92899009694872E-4,length=0.015195297413671902,posterior=0.02838888888888889,location.rate_95%_HPD={0.6064643686390534,1.0219923762513756},location.rate_median=0.8015942985624335,height_median=0.2295888377387641,location.set.prob={1.0},height_range={0.16994929002099662,0.26552974262405166},location.rate=0.8078930141167864,height_95%_HPD={0.19582703685068514,0.2588099673220836},default.rate_median=8.913587644956833E-4,length_median=0.01156125733747,location="South",location.prob=1.0,location.set={"South"},location.rate_range={0.522715549453682,1.1968828992926095},height=0.2285775480040607]:0.05855136585568)[&length_range={1.114850381068E-5,0.01963098266133},default.rate_95%_HPD={8.107575418690087E-4,9.570914676295203E-4},length_95%_HPD={1.114850381068E-5,0.008205469958031},default.rate_range={8.036063250294091E-4,9.866451163106692E-4},default.rate=8.778044346095351E-4,length=0.0029974226070873552,posterior=0.002074074074074074,location.rate_95%_HPD={0.6631611322214723,1.0421882944148961},location.rate_median=0.8053026817786697,height_median=0.2588272621427866,location.set.prob={1.0},height_range={0.25522066371748897,0.26891685896324286},location.rate=0.8021187293387525,height_95%_HPD={0.25522066371748897,0.26450356763827565},default.rate_median=8.744522838506528E-4,length_median=0.001869005780561,location="South",location.prob=1.0,location.set={"South"},location.rate_range={0.522715549453682,1.0421882944148961},height=0.25924948654797064]:0.002382885212645)[&length_range={6.554311781981E-6,0.03716521630643},default.rate_95%_HPD={8.114382993178676E-4,9.681155528166751E-4},length_95%_HPD={6.554311781981E-6,0.009503381687272},default.rate_range={8.000764837166105E-4,9.996296982921872E-4},default.rate=8.88667694210922E-4,length=0.0032340700490371597,posterior=0.026814814814814816,location.rate_95%_HPD={0.5983798977886908,1.0157654257780235},location.rate_median=0.7974095645739274,height_median=0.2598372740162722,location.set.prob={1.0},height_range={0.2549096273802488,0.2817363889841232},location.rate=0.8049970058470615,height_95%_HPD={0.25499283359128055,0.2683447872055704},default.rate_median=8.860991123679916E-4,length_median=0.0022109758539095,location="South",location.prob=1.0,location.set={"South"},location.rate_range={0.503917657153791,1.1561327221354916},height=0.26066010769940945]:0.001642989823945,347[&length_range={0.00554286544735,0.1594268539905},default.rate_95%_HPD={8.107212746362808E-4,9.728337194427039E-4},length_95%_HPD={0.05767196548695,0.1308645925071},default.rate_range={8.000261883460774E-4,9.999956221596782E-4},default.rate=8.93447556451968E-4,length=0.09516173951934308,location.rate_95%_HPD={0.5897047145561718,1.0247004167779792},location.rate_median=0.8028053243761422,height_median=0.13698630136991596,location.set.prob={1.0},height_range={0.13698630136977824,0.1369863013700695},location.rate=0.8073631393398963,height_95%_HPD={0.1369863013698443,0.13698630136998907},default.rate_median=8.92455972395866E-4,length_median=0.097146293035385,location="RJ",location.prob=1.0,location.set={"RJ"},location.rate_range={0.42448391338960223,1.331227935658132},height=0.136986301369814]:0.1359564326299)[&length_range={1.103138773506E-5,0.0628814034032},default.rate_95%_HPD={8.110859532067216E-4,9.728048763574733E-4},length_95%_HPD={1.544360353827E-4,0.02151073622363},default.rate_range={8.000261883460774E-4,9.999956221596782E-4},default.rate=8.933451117835684E-4,length=0.00875104728358555,posterior=0.9792037037037037,location.rate_95%_HPD={0.5896315855639844,1.0246640962936535},location.rate_median=0.8026412358885946,height_median=0.2613984528434925,location.set.prob={0.9999810881857897,1.89118142103372E-5},height_range={0.25482965443503536,0.31731549809975035},location.rate=0.8072012553530515,height_95%_HPD={0.2550893497882602,0.27166600320325496},default.rate_median=8.923569421647383E-4,length_median=0.0072353493874,location="South",location.prob=0.9999810881857897,location.set={"South","RJ"},location.rate_range={0.42448391338960223,1.331227935658132},height=0.26238120032599616]:0.00481311707888,(471[&length_range={0.001146577508581,0.1821201899865},default.rate_95%_HPD={8.107212746362808E-4,9.728337194427039E-4},length_95%_HPD={0.03249933232072,0.123464991414},default.rate_range={8.000261883460774E-4,9.999956221596782E-4},default.rate=8.93447556451968E-4,length=0.0830653102725373,location.rate_95%_HPD={0.5897047145561718,1.0247004167779792},location.rate_median=0.8028053243761422,height_median=0.15068493150693035,location.set.prob={1.0},height_range={0.1506849315067852,0.15068493150706974},location.rate=0.8073631393398963,height_95%_HPD={0.1506849315068604,0.15068493150699747},default.rate_median=8.92455972395866E-4,length_median=0.084861787040475,location="South",location.prob=1.0,location.set={"South"},location.rate_range={0.42448391338960223,1.331227935658132},height=0.15068493150693052]:0.1071087022435,(472[&length_range={0.00821986816734,0.1584974261757},default.rate_95%_HPD={8.107212746362808E-4,9.728337194427039E-4},length_95%_HPD={0.00821986816734,0.1006793680277},default.rate_range={8.000261883460774E-4,9.999956221596782E-4},default.rate=8.93447556451968E-4,length=0.038795196088029775,location.rate_95%_HPD={0.5897047145561718,1.0247004167779792},location.rate_median=0.8028053243761422,height_median=0.13972602739727336,location.set.prob={1.0},height_range={0.13972602739714413,0.13972602739741485},location.rate=0.8073631393398963,height_95%_HPD={0.13972602739720874,0.1397260273973387},default.rate_median=8.92455972395866E-4,length_median=0.026178590927100003,location="South",location.prob=1.0,location.set={"South"},location.rate_range={0.42448391338960223,1.331227935658132},height=0.1397260273971691]:0.009598795430734,486[&length_range={6.900850407776E-7,0.1386956191559},default.rate_95%_HPD={8.107212746362808E-4,9.728337194427039E-4},length_95%_HPD={6.900850407776E-7,0.09199851549134},default.rate_range={8.000261883460774E-4,9.999956221596782E-4},default.rate=8.93447556451968E-4,length=0.030545299697520276,location.rate_95%_HPD={0.5897047145561718,1.0247004167779792},location.rate_median=0.8028053243761422,height_median=0.1479452054795729,location.set.prob={1.0},height_range={0.14794520547944418,0.14794520547971884},location.rate=0.8073631393398963,height_95%_HPD={0.14794520547950818,0.14794520547963697},default.rate_median=8.92455972395866E-4,length_median=0.01797114197245,location="South",location.prob=1.0,location.set={"South"},location.rate_range={0.42448391338960223,1.331227935658132},height=0.14794520547957313]:0.001379617348435)[&length_range={6.549113421017E-7,0.1629272103243},default.rate_95%_HPD={8.103991965008254E-4,9.724589484098402E-4},length_95%_HPD={0.004530989988289,0.1141032407565},default.rate_range={8.000334988688567E-4,9.999956221596782E-4},default.rate=8.935662145213799E-4,length=0.06639520016500916,posterior=0.851925925925926,location.rate_95%_HPD={0.5921530952044687,1.0265654865852327},location.rate_median=0.803027405397166,height_median=0.16192749015615363,location.set.prob={1.0},height_range={0.1479458955646002,0.27597260418793856},location.rate=0.8076722864590452,height_95%_HPD={0.1479458955646002,0.22237133712798984},default.rate_median=8.927068660565744E-4,length_median=0.068999355924005,location="South",location.prob=1.0,location.set={"South"},location.rate_range={0.4413680964163052,1.331227935658132},height=0.1705749749387376]:0.1084688109224)[&length_range={1.384671440452E-6,0.137265640477},default.rate_95%_HPD={8.105070191676802E-4,9.728048763574733E-4},length_95%_HPD={1.384671440452E-6,0.07668014645423},default.rate_range={8.000261883460774E-4,9.999956221596782E-4},default.rate=8.937721190361116E-4,length=0.036334068716832896,posterior=0.9326296296296296,location.rate_95%_HPD={0.5925020752184381,1.0265654865852327},location.rate_median=0.8033060612616081,height_median=0.2363002301823293,location.set.prob={0.9999801437591835,1.985624081648862E-5},height_range={0.1540388191489453,0.31339530878003147},location.rate=0.8076783446303968,height_95%_HPD={0.19090920507961096,0.2703608865520051},default.rate_median=8.928568336596847E-4,length_median=0.03426946016912,location="South",location.prob=0.9999801437591835,location.set={"South","North"},location.rate_range={0.42448391338960223,1.3138309017180168},height=0.23438189217875785]:0.01996221732836)[&length_range={0.003261126819731,0.1742499366755},default.rate_95%_HPD={8.107212746362808E-4,9.728337194427039E-4},length_95%_HPD={0.01483426619797,0.09452733675423},default.rate_range={8.000261883460774E-4,9.999956221596782E-4},default.rate=8.93447556451968E-4,length=0.05336217594329572,posterior=1.0,location.rate_95%_HPD={0.5897047145561718,1.0247004167779792},location.rate_median=0.8028053243761422,height_median=0.26979427637824094,location.set.prob={0.9997777777777778,5.555555555555556E-5,1.6666666666666666E-4},height_range={0.2551949140652702,0.337219396243177},location.rate=0.8073631393398963,height_95%_HPD={0.2584822742771681,0.2882838412476333},default.rate_median=8.92455972395866E-4,length_median=0.051032503364135,location="South",location.prob=0.9997777777777778,location.set={"South","RJ","North"},location.rate_range={0.42448391338960223,1.331227935658132},height=0.27134488739704044]:0.0449927485952)[&length_range={3.626279041757E-5,0.09847547708319},default.rate_95%_HPD={8.110545338569737E-4,9.655411059336715E-4},length_95%_HPD={4.623296092456E-4,0.04446654870255},default.rate_range={8.000684667621226E-4,9.997432936842084E-4},default.rate=8.878007932249972E-4,length=0.017770051546718672,posterior=0.20755555555555555,location.rate_95%_HPD={0.5980097528009833,1.030688485861947},location.rate_median=0.8120146023882873,height_median=0.3153592485930351,location.set.prob={2.676659528907923E-4,0.016773733047822984,0.9598501070663812,0.012223411848679514,0.010260528194147038,6.245538900785154E-4},height_range={0.26522851283470356,0.3908915552194835},location.rate=0.8170012612277985,height_95%_HPD={0.2808972760658295,0.3426486666526993},default.rate_median=8.863195408538349E-4,length_median=0.014418607419205,location="South",location.prob=0.9598501070663812,location.set={"CentreWest","RJ","South","North","Southeast","Northeast"},location.rate_range={0.4678605747536993,1.272501541216178},height=0.31461970343590584]:0.01621476226111)[&length_range={0.05033712489976,0.05110312783893},default.rate_95%_HPD={8.748603885749093E-4,8.87778439597995E-4},length_95%_HPD={0.05033712489976,0.05110312783893},default.rate_range={8.748603885749093E-4,8.87778439597995E-4},default.rate=8.813194140864522E-4,length=0.050720126369345,posterior=3.7037037037037037E-5,location.rate_95%_HPD={0.8124187585461015,0.8168635470816324},location.rate_median=0.814641152813867,height_median=0.3393579142849939,location.set.prob={1.0},height_range={0.33896336193502286,0.33975246663496494},location.rate=0.814641152813867,height_95%_HPD={0.33896336193502286,0.33975246663496494},default.rate_median=8.813194140864522E-4,length_median=0.050720126369345,location="South",location.prob=1.0,location.set={"South"},location.rate_range={0.8124187585461015,0.8168635470816324},height=0.3393579142849939]:0.05110312783893)[&default.rate=8.87778439597995E-4,length=6.961276161233E-6,posterior=1.8518518518518518E-5,location="North",location.prob=1.0,location.set={"North"},location.set.prob={1.0},height=0.39006648977395286,location.rate=0.8124187585461015]:6.961276161233E-6)[&default.rate=8.87778439597995E-4,length=6.459080249238E-5,posterior=1.8518518518518518E-5,location="North",location.prob=1.0,location.set={"North"},location.set.prob={1.0},height=0.3900734510501141,location.rate=0.8124187585461015]:6.459080249238E-5)[&default.rate=8.87778439597995E-4,length=3.579710320339E-4,posterior=1.8518518518518518E-5,location="North",location.prob=1.0,location.set={"North"},location.set.prob={1.0},height=0.3901380418526065,location.rate=0.8124187585461015]:3.579710320339E-4,((47[&length_range={3.99114274855E-4,0.1249923871443},default.rate_95%_HPD={8.107212746362808E-4,9.728337194427039E-4},length_95%_HPD={0.005727911724366,0.04577117363681},default.rate_range={8.000261883460774E-4,9.999956221596782E-4},default.rate=8.93447556451968E-4,length=0.029573026323761117,location.rate_95%_HPD={0.5897047145561718,1.0247004167779792},location.rate_median=0.8028053243761422,height_median=0.35065498914605087,location.set.prob={1.0},height_range={0.3506549891459343,0.35065498914616544},location.rate=0.8073631393398963,height_95%_HPD={0.35065498914599463,0.35065498914610627},default.rate_median=8.92455972395866E-4,length_median=0.02946002233797,location="North",location.prob=1.0,location.set={"North"},location.rate_range={0.42448391338960223,1.331227935658132},height=0.35065498914622945]:0.03952711913294,(32[&length_range={3.173160406655E-8,0.06529529781246},default.rate_95%_HPD={8.107212746362808E-4,9.728337194427039E-4},length_95%_HPD={3.173160406655E-8,0.0164605393155},default.rate_range={8.000261883460774E-4,9.999956221596782E-4},default.rate=8.93447556451968E-4,length=0.008683194016037506,location.rate_95%_HPD={0.5897047145561718,1.0247004167779792},location.rate_median=0.8028053243761422,height_median=0.37797739351754,location.set.prob={1.0},height_range={0.37797739351742266,0.377977393517657},location.rate=0.8073631393398963,height_95%_HPD={0.377977393517484,0.3779773935175951},default.rate_median=8.92455972395866E-4,length_median=0.0093540863360825,location="North",location.prob=1.0,location.set={"North"},location.rate_range={0.42448391338960223,1.331227935658132},height=0.3779773935173588]:0.01207554455257,(29[&length_range={3.188384670727E-7,0.05584240250753},default.rate_95%_HPD={8.107212746362808E-4,9.728337194427039E-4},length_95%_HPD={3.188384670727E-7,0.018471521995},default.rate_range={8.000261883460774E-4,9.999956221596782E-4},default.rate=8.93447556451968E-4,length=0.00692213872685596,location.rate_95%_HPD={0.5897047145561718,1.0247004167779792},location.rate_median=0.8028053243761422,height_median=0.3643161913316818,location.set.prob={1.0},height_range={0.36431619133156984,0.3643161913317952},location.rate=0.8073631393398963,height_95%_HPD={0.36431619133162474,0.3643161913317362},default.rate_median=8.92455972395866E-4,length_median=0.0062279702479594995,location="North",location.prob=1.0,location.set={"North"},location.rate_range={0.42448391338960223,1.331227935658132},height=0.364316191331502]:0.009457842212533,((57[&length_range={0.001880196804889,0.1215866865838},default.rate_95%_HPD={8.107212746362808E-4,9.728337194427039E-4},length_95%_HPD={0.01606996267639,0.0713486696945},default.rate_range={8.000261883460774E-4,9.999956221596782E-4},default.rate=8.93447556451968E-4,length=0.04925370153686725,location.rate_95%_HPD={0.5897047145561718,1.0247004167779792},location.rate_median=0.8028053243761422,height_median=0.31232876712329033,location.set.prob={1.0},height_range={0.31232876712317037,0.3123287671234034},location.rate=0.8073631393398963,height_95%_HPD={0.31232876712323393,0.31232876712334634},default.rate_median=8.92455972395866E-4,length_median=0.052747074159600005,location="North",location.prob=1.0,location.set={"North"},location.rate_range={0.42448391338960223,1.331227935658132},height=0.312328767123265]:0.02631457591837,((411[&length_range={0.1338271985444,0.2914267788731},default.rate_95%_HPD={8.107212746362808E-4,9.728337194427039E-4},length_95%_HPD={0.1512129521169,0.2234597746769},default.rate_range={8.000261883460774E-4,9.999956221596782E-4},default.rate=8.93447556451968E-4,length=0.18921082801054928,location.rate_95%_HPD={0.5897047145561718,1.0247004167779792},location.rate_median=0.8028053243761422,height_median=0.043835616438400116,location.set.prob={1.0},height_range={0.04383561643822809,0.043835616438558433},location.rate=0.8073631393398963,height_95%_HPD={0.043835616438315905,0.04383561643848671},default.rate_median=8.92455972395866E-4,length_median=0.18895884368425,location="RJ",location.prob=1.0,location.set={"RJ"},location.rate_range={0.42448391338960223,1.331227935658132},height=0.043835616438400594]:0.1873122518801,(328[&length_range={3.947131734997E-5,0.09590917076244},default.rate_95%_HPD={8.107212746362808E-4,9.728337194427039E-4},length_95%_HPD={3.535303262922E-4,0.05056944797687},default.rate_range={8.000261883460774E-4,9.999956221596782E-4},default.rate=8.93447556451968E-4,length=0.022966602388321555,location.rate_95%_HPD={0.5897047145561718,1.0247004167779792},location.rate_median=0.8028053243761422,height_median=0.17260273972601697,location.set.prob={1.0},height_range={0.17260273972587814,0.17260273972615034},location.rate=0.8073631393398963,height_95%_HPD={0.17260273972595366,0.17260273972608065},default.rate_median=8.92455972395866E-4,length_median=0.021024578918725,location="RJ",location.prob=1.0,location.set={"RJ"},location.rate_range={0.42448391338960223,1.331227935658132},height=0.17260273972603404]:0.04965002091028,341[&length_range={0.02469700556379,0.1205667050089},default.rate_95%_HPD={8.107212746362808E-4,9.728337194427039E-4},length_95%_HPD={0.02500097941688,0.07522353922319},default.rate_range={8.000261883460774E-4,9.999956221596782E-4},default.rate=8.93447556451968E-4,length=0.04762592176242121,location.rate_95%_HPD={0.5897047145561718,1.0247004167779792},location.rate_median=0.8028053243761422,height_median=0.14794520547957285,location.set.prob={1.0},height_range={0.14794520547943812,0.14794520547970436},location.rate=0.8073631393398963,height_95%_HPD={0.14794520547950996,0.14794520547963708},default.rate_median=8.92455972395866E-4,length_median=0.0456830879922,location="RJ",location.prob=1.0,location.set={"RJ"},location.rate_range={0.42448391338960223,1.331227935658132},height=0.14794520547957296]:0.07430755515673)[&length_range={6.05001045987E-4,0.1520690291644},default.rate_95%_HPD={8.107212746362808E-4,9.728337194427039E-4},length_95%_HPD={0.006311976460984,0.07206373668365},default.rate_range={8.000261883460774E-4,9.999956221596782E-4},default.rate=8.934526283340311E-4,length=0.03748057691677912,posterior=0.9999074074074074,location.rate_95%_HPD={0.5897047145561718,1.0247004167779792},location.rate_median=0.8028091508393616,height_median=0.19362722848899008,location.set.prob={5.5560700064820814E-5,0.9998518381331605,1.8520233354940272E-5,5.5560700064820814E-5,1.8520233354940272E-5},height_range={0.17264221104340371,0.2685119104884604},location.rate=0.8073689155271487,height_95%_HPD={0.1729562700522717,0.22316874470274248},default.rate_median=8.924691731038295E-4,length_median=0.03598439480076,location="RJ",location.prob=0.9998518381331605,location.set={"CentreWest","RJ","South","Southeast","Northeast"},location.rate_range={0.42448391338960223,1.331227935658132},height=0.19556860900627]:0.008895107682185)[&length_range={0.001650307768765,0.1921376464826},default.rate_95%_HPD={8.107212746362808E-4,9.728337194427039E-4},length_95%_HPD={0.01488073929319,0.1279910943927},default.rate_range={8.000261883460774E-4,9.999956221596782E-4},default.rate=8.93447556451968E-4,length=0.07018942931395003,posterior=1.0,location.rate_95%_HPD={0.5897047145561718,1.0247004167779792},location.rate_median=0.8028053243761422,height_median=0.23279459719622178,location.set.prob={0.007740740740740741,0.9814074074074074,5.925925925925926E-4,0.0017592592592592592,0.0075,0.001},height_range={0.1776628149828469,0.33526239531151897},location.rate=0.8073631393398963,height_95%_HPD={0.19505103455910755,0.26729539111530515},default.rate_median=8.92455972395866E-4,length_median=0.06867328812943,location="RJ",location.prob=0.9814074074074074,location.set={"CentreWest","RJ","South","North","Southeast","Northeast"},location.rate_range={0.42448391338960223,1.331227935658132},height=0.2330482378933659]:0.1037132212667,(156[&length_range={9.955720260413E-7,0.1026612020632},default.rate_95%_HPD={8.107212746362808E-4,9.728337194427039E-4},length_95%_HPD={4.706213453998E-6,0.0512801833644},default.rate_range={8.000261883460774E-4,9.999956221596782E-4},default.rate=8.93447556451968E-4,length=0.027740515683744114,location.rate_95%_HPD={0.5897047145561718,1.0247004167779792},location.rate_median=0.8028053243761422,height_median=0.2904109589042037,location.set.prob={1.0},height_range={0.2904109589040882,0.2904109589043248},location.rate=0.8073631393398963,height_95%_HPD={0.29041095890414703,0.2904109589042605},default.rate_median=8.92455972395866E-4,length_median=0.02629603198484,location="CentreWest",location.prob=1.0,location.set={"CentreWest"},location.rate_range={0.42448391338960223,1.331227935658132},height=0.2904109589039379]:0.02465945668471,164[&length_range={4.961598982893E-4,0.1040191819211},default.rate_95%_HPD={8.107212746362808E-4,9.728337194427039E-4},length_95%_HPD={0.008470479543999,0.06185972444673},default.rate_range={8.000261883460774E-4,9.999956221596782E-4},default.rate=8.93447556451968E-4,length=0.03276819162910789,location.rate_95%_HPD={0.5897047145561718,1.0247004167779792},location.rate_median=0.8028053243761422,height_median=0.29041095890420376,location.set.prob={1.0},height_range={0.2904109589040665,0.2904109589043232},location.rate=0.8073631393398963,height_95%_HPD={0.2904109589041467,0.29041095890426005},default.rate_median=8.92455972395866E-4,length_median=0.02977111082635,location="CentreWest",location.prob=1.0,location.set={"CentreWest"},location.rate_range={0.42448391338960223,1.331227935658132},height=0.2904109589039379]:0.02465945668471)[&length_range={2.415889491236E-7,0.09090838180867},default.rate_95%_HPD={8.096900192105539E-4,9.724700897446449E-4},length_95%_HPD={2.415889491236E-7,0.05619213255089},default.rate_range={8.000261883460774E-4,9.999859899412732E-4},default.rate=8.939808918367314E-4,length=0.02226766474371104,posterior=0.45272222222222225,location.rate_95%_HPD={0.5935101334330464,1.0293356867566736},location.rate_median=0.8008800525627328,height_median=0.3175808578638954,location.set.prob={0.9933325152370434,4.090481449666626E-5,0.006299341432486604,3.272385159733301E-4},height_range={0.2909071188024634,0.3760729319618843},location.rate=0.8062535621208732,height_95%_HPD={0.29607811797056,0.3432238604124353},default.rate_median=8.929831513699295E-4,length_median=0.01776628380475,location="CentreWest",location.prob=0.9933325152370434,location.set={"CentreWest","RJ","North","Southeast"},location.rate_range={0.42448391338960223,1.3039883495570297},height=0.3199398412212184]:0.01979067399628)[&length_range={4.022146837979E-6,0.0867008734509},default.rate_95%_HPD={8.118627592890763E-4,9.723436829641479E-4},length_95%_HPD={4.022146837979E-6,0.05444164760907},default.rate_range={8.000261883460774E-4,9.999956221596782E-4},default.rate=8.928730032600875E-4,length=0.024444467984991204,posterior=0.2352962962962963,location.rate_95%_HPD={0.5863979247802602,1.0206905822287629},location.rate_median=0.7935666821713548,height_median=0.32548658716021034,location.set.prob={0.9089406579568707,0.004092554698567606,2.3610892491736187E-4,0.08122147017157248,0.004722178498347237,7.870297497245396E-4},height_range={0.29205951129967833,0.39101593955988123},location.rate=0.7988278336711059,height_95%_HPD={0.3066291783896876,0.3579129588882717},default.rate_median=8.915919234920742E-4,length_median=0.021990280504175,location="CentreWest",location.prob=0.9089406579568707,location.set={"CentreWest","RJ","South","North","Southeast","Northeast"},location.rate_range={0.44788586148613785,1.2767578851283126},height=0.32815055873256477]:0.003782253456472)[&length_range={1.08173220531E-6,0.07481786627577},default.rate_95%_HPD={8.136544978103868E-4,9.732218355068307E-4},length_95%_HPD={1.08173220531E-6,0.03876350194267},default.rate_range={8.003995111246011E-4,9.995766098944896E-4},default.rate=8.955510909524231E-4,length=0.015774896139135994,posterior=0.11270370370370371,location.rate_95%_HPD={0.5815389126721849,1.0150797873650026},location.rate_median=0.7973513646571103,height_median=0.35537245678009144,location.set.prob={0.015280972724285245,1.6431153466973383E-4,0.9843904042063752,1.6431153466973383E-4},height_range={0.3156949258583925,0.3918104604331934},location.rate=0.8024758228647652,height_95%_HPD={0.32951504395928544,0.3757871358897242},default.rate_median=8.946017074681384E-4,length_median=0.01331626244541,location="North",location.prob=0.9843904042063752,location.set={"CentreWest","RJ","North","Southeast"},location.rate_range={0.4413680964163052,1.331227935658132},height=0.3548297533790404]:0.007082621053412,556[&length_range={0.04692759278633,0.2912315630874},default.rate_95%_HPD={8.107212746362808E-4,9.728337194427039E-4},length_95%_HPD={0.09532146853768,0.2325666225222},default.rate_range={8.000261883460774E-4,9.999956221596782E-4},default.rate=8.93447556451968E-4,length=0.1715504413524906,location.rate_95%_HPD={0.5897047145561718,1.0247004167779792},location.rate_median=0.8028053243761422,height_median=0.12054794520554457,location.set.prob={1.0},height_range={0.12054794520539724,0.1205479452056955},location.rate=0.8073631393398963,height_95%_HPD={0.12054794520546397,0.1205479452056275},default.rate_median=8.92455972395866E-4,length_median=0.18449920780200002,location="Southeast",location.prob=1.0,location.set={"Southeast"},location.rate_range={0.42448391338960223,1.331227935658132},height=0.12054794520554414]:0.2251780188895)[&length_range={7.438302043139E-6,0.07539470233006},default.rate_95%_HPD={8.131447723298939E-4,9.72148144894477E-4},length_95%_HPD={1.513432604916E-5,0.03707080006065},default.rate_range={8.000925372835323E-4,9.99939128301967E-4},default.rate=8.934990346892779E-4,length=0.014976466416891295,posterior=0.2505925925925926,location.rate_95%_HPD={0.5967335695049386,1.0362121791935375},location.rate_median=0.8147881225291269,height_median=0.35725682109911805,location.set.prob={0.013154005320721253,0.9866981968666864,1.4779781259237365E-4},height_range={0.3157488098941244,0.4032648489213033},location.rate=0.8186763351458612,height_95%_HPD={0.33193162923438535,0.37723464604323415},default.rate_median=8.926836050371257E-4,length_median=0.012635925908255,location="North",location.prob=0.9866981968666864,location.set={"CentreWest","North","Southeast"},location.rate_range={0.4826488695992213,1.2931507878716224},height=0.35652999758442533]:0.02804806944915)[&length_range={1.898692738678E-5,0.07972921014439},default.rate_95%_HPD={8.091939883342934E-4,9.66954079491819E-4},length_95%_HPD={3.632610734371E-4,0.02721932328487},default.rate_range={8.000261883460774E-4,9.99939128301967E-4},default.rate=8.907069396776425E-4,length=0.014198859501372325,posterior=0.41085185185185186,location.rate_95%_HPD={0.60392822002035,1.0428418997834166},location.rate_median=0.8123195826982116,height_median=0.37211179573500164,location.set.prob={3.1551428828991253E-4,0.9996394122419544,4.507346975570179E-5},height_range={0.36431779365598904,0.4176915331059233},location.rate=0.8166817157787665,height_95%_HPD={0.36431779365598904,0.3867964705643604},default.rate_median=8.893640664283443E-4,length_median=0.013463279934680002,location="North",location.prob=0.9996394122419544,location.set={"CentreWest","North","Northeast"},location.rate_range={0.4589992070538026,1.3138309017180168},height=0.37325495495827554]:0.0162789045259)[&length_range={1.085663721506E-5,0.02756280993783},default.rate_95%_HPD={8.229684486203867E-4,9.769472342259487E-4},length_95%_HPD={1.605916073605E-5,0.01418921883029},default.rate_range={8.007423849360089E-4,9.959535820088462E-4},default.rate=8.963269365186423E-4,length=0.004704142001361069,posterior=0.005481481481481481,location.rate_95%_HPD={0.6229498238473338,1.0580904681294632},location.rate_median=0.8105734591728999,height_median=0.3875768279449845,location.set.prob={1.0},height_range={0.37800269901564987,0.415458619556291},location.rate=0.8138814645500958,height_95%_HPD={0.37804083227336577,0.39229882832329255},default.rate_median=8.968968548960685E-4,length_median=0.0029018127522250003,location="North",location.prob=1.0,location.set={"North"},location.rate_range={0.5285225463386096,1.156159160683785},height=0.3864939858568155]:1.291702088754E-4)[&length_range={4.300362725551E-5,0.003658443382306},default.rate_95%_HPD={8.242409007923583E-4,9.386630229905672E-4},length_95%_HPD={4.300362725551E-5,0.003658443382306},default.rate_range={8.242409007923583E-4,9.386630229905672E-4},default.rate=8.789982888410036E-4,length=0.0010789665921778298,posterior=1.8518518518518518E-4,location.rate_95%_HPD={0.6921406602805397,0.9922663300930594},location.rate_median=0.7997336415897277,height_median=0.3906331789379255,location.set.prob={1.0},height_range={0.3883173548645762,0.39518241939474863},location.rate=0.8251350028320813,height_95%_HPD={0.3883173548645762,0.39518241939474863},default.rate_median=8.797626204857854E-4,length_median=4.681278075521E-4,location="North",location.prob=1.0,location.set={"North"},location.rate_range={0.6921406602805397,0.9922663300930594},height=0.3908988922488623]:1.990959658253E-4,(((((((((614[&length_range={0.01352125896087,0.2613196389327},default.rate_95%_HPD={8.107212746362808E-4,9.728337194427039E-4},length_95%_HPD={0.06902244810308,0.1889679906607},default.rate_range={8.000261883460774E-4,9.999956221596782E-4},default.rate=8.93447556451968E-4,length=0.13798739674270627,location.rate_95%_HPD={0.5897047145561718,1.0247004167779792},location.rate_median=0.8028053243761422,height_median=0.07123287671242912,location.set.prob={1.0},height_range={0.07123287671228151,0.071232876712577},location.rate=0.8073631393398963,height_95%_HPD={0.07123287671234968,0.0712328767125106},default.rate_median=8.92455972395866E-4,length_median=0.1456620377706,location="Southeast",location.prob=1.0,location.set={"Southeast"},location.rate_range={0.42448391338960223,1.331227935658132},height=0.07123287671242991]:0.1824884143272,(600[&length_range={0.02862527863559,0.2951581690512},default.rate_95%_HPD={8.107212746362808E-4,9.728337194427039E-4},length_95%_HPD={0.07885039514586,0.1870762950038},default.rate_range={8.000261883460774E-4,9.999956221596782E-4},default.rate=8.93447556451968E-4,length=0.141494661889124,location.rate_95%_HPD={0.5897047145561718,1.0247004167779792},location.rate_median=0.8028053243761422,height_median=0.07397260273978634,location.set.prob={1.0},height_range={0.07397260273964207,0.07397260273993306},location.rate=0.8073631393398963,height_95%_HPD={0.07397260273970385,0.07397260273986728},default.rate_median=8.92455972395866E-4,length_median=0.1456204924658,location="Southeast",location.prob=1.0,location.set={"Southeast"},location.rate_range={0.42448391338960223,1.331227935658132},height=0.07397260273978709]:0.1339559790805,602[&length_range={0.001513740298747,0.2172194482651},default.rate_95%_HPD={8.107212746362808E-4,9.728337194427039E-4},length_95%_HPD={0.02167444555856,0.164499760043},default.rate_range={8.000261883460774E-4,9.999956221596782E-4},default.rate=8.93447556451968E-4,length=0.07902306506512094,location.rate_95%_HPD={0.5897047145561718,1.0247004167779792},location.rate_median=0.8028053243761422,height_median=0.07397260273978656,location.set.prob={1.0},height_range={0.07397260273964118,0.07397260273994521},location.rate=0.8073631393398963,height_95%_HPD={0.07397260273971462,0.07397260273985551},default.rate_median=8.92455972395866E-4,length_median=0.066464272547045,location="Southeast",location.prob=1.0,location.set={"Southeast"},location.rate_range={0.42448391338960223,1.331227935658132},height=0.0739726027397866]:0.1339559790805)[&length_range={1.74675693751E-6,0.09276346462972},default.rate_95%_HPD={8.115530109991417E-4,9.72599951038885E-4},length_95%_HPD={1.74675693751E-6,0.04594266511973},default.rate_range={8.003431594530315E-4,9.999859899412732E-4},default.rate=8.918946495466964E-4,length=0.01439304207995833,posterior=0.03975925925925926,location.rate_95%_HPD={0.5916831201836433,1.0140496119091897},location.rate_median=0.8018601599917907,height_median=0.20681684002328263,location.set.prob={0.010246856078248719,0.9897531439217513},height_range={0.10259788137535242,0.26928221390932394},location.rate=0.8032492409963182,height_95%_HPD={0.131135093227628,0.2484001358517413},default.rate_median=8.905338267843109E-4,length_median=0.009310364268933,location="Southeast",location.prob=0.9897531439217513,location.set={"CentreWest","Southeast"},location.rate_range={0.4589992070538026,1.1546004562313188},height=0.1979797976319452]:0.04579270921934)[&length_range={2.800192306252E-6,0.1179394262963},default.rate_95%_HPD={8.130785471949434E-4,9.705977566350365E-4},length_95%_HPD={2.800192306252E-6,0.03623729196525},default.rate_range={8.012742207649281E-4,9.999859899412732E-4},default.rate=8.900551526874769E-4,length=0.012358408509747365,posterior=0.01661111111111111,location.rate_95%_HPD={0.5845665438029218,1.008567829926514},location.rate_median=0.808759457133786,height_median=0.22108277052612768,location.set.prob={0.002229654403567447,0.9977703455964325},height_range={0.1278541998466255,0.27884154819496115},location.rate=0.8089054725251862,height_95%_HPD={0.1629750053822412,0.25700958395695295},default.rate_median=8.875408974851263E-4,length_median=0.008643915680957,location="Southeast",location.prob=0.9977703455964325,location.set={"CentreWest","Southeast"},location.rate_range={0.531795549175731,1.1441087007067339},height=0.21716619626528483]:0.003096239062324,((607[&length_range={5.004514118626E-6,0.2175253927044},default.rate_95%_HPD={8.107212746362808E-4,9.728337194427039E-4},length_95%_HPD={0.01250824940893,0.1453575571842},default.rate_range={8.000261883460774E-4,9.999956221596782E-4},default.rate=8.93447556451968E-4,length=0.06162019605849879,location.rate_95%_HPD={0.5897047145561718,1.0247004167779792},location.rate_median=0.8028053243761422,height_median=0.07397260273978667,location.set.prob={1.0},height_range={0.07397260273963119,0.07397260273994022},location.rate=0.8073631393398963,height_95%_HPD={0.0739726027397199,0.07397260273985179},default.rate_median=8.92455972395866E-4,length_median=0.053796976175375,location="Southeast",location.prob=1.0,location.set={"Southeast"},location.rate_range={0.42448391338960223,1.331227935658132},height=0.07397260273978694]:0.08189207609044,616[&length_range={0.005077078090394,0.2354663359793},default.rate_95%_HPD={8.107212746362808E-4,9.728337194427039E-4},length_95%_HPD={0.0282421018517,0.1689730911697},default.rate_range={8.000261883460774E-4,9.999956221596782E-4},default.rate=8.93447556451968E-4,length=0.09399368987754754,location.rate_95%_HPD={0.5897047145561718,1.0247004167779792},location.rate_median=0.8028053243761422,height_median=0.07123287671242895,location.set.prob={1.0},height_range={0.07123287671227219,0.07123287671258016},location.rate=0.8073631393398963,height_95%_HPD={0.07123287671235579,0.07123287671250156},default.rate_median=8.92455972395866E-4,length_median=0.083754806280685,location="Southeast",location.prob=1.0,location.set={"Southeast"},location.rate_range={0.42448391338960223,1.331227935658132},height=0.07123287671242871]:0.08463180211779)[&length_range={3.307171527051E-6,0.168024097489},default.rate_95%_HPD={8.122973995183213E-4,9.736832094690223E-4},length_95%_HPD={9.751708428693E-6,0.1037340314169},default.rate_range={8.000261883460774E-4,9.999859899412732E-4},default.rate=8.936204277029565E-4,length=0.03770641067466029,posterior=0.24985185185185185,location.rate_95%_HPD={0.5851669816916398,1.0179522445261981},location.rate_median=0.8000632035898432,height_median=0.12651963623700668,location.set.prob={0.0020011858879335903,0.9979988141120664},height_range={0.0763099548028448,0.2561269171408706},location.rate=0.8049790539579448,height_95%_HPD={0.0837991687226472,0.18941057374002032},default.rate_median=8.928622117576062E-4,length_median=0.02753862087061,location="Southeast",location.prob=0.9979988141120664,location.set={"CentreWest","Southeast"},location.rate_range={0.4589992070538026,1.3011129632913385},height=0.13199125526822175]:0.01424332669313,((205[&length_range={0.01750831953677,0.3016760146535},default.rate_95%_HPD={8.107212746362808E-4,9.728337194427039E-4},length_95%_HPD={0.07455123279994,0.2209688500379},default.rate_range={8.000261883460774E-4,9.999956221596782E-4},default.rate=8.93447556451968E-4,length=0.12725133273485625,location.rate_95%_HPD={0.5897047145561718,1.0247004167779792},location.rate_median=0.8028053243761422,height_median=0.01643835616437217,location.set.prob={1.0},height_range={0.01643835616422351,0.016438356164533763},location.rate=0.8073631393398963,height_95%_HPD={0.016438356164289458,0.01643835616445133},default.rate_median=8.92455972395866E-4,length_median=0.11713225670745,location="CentreWest",location.prob=1.0,location.set={"CentreWest"},location.rate_range={0.42448391338960223,1.331227935658132},height=0.016438356164371948]:0.1175044656053,(((210[&length_range={0.01007471310358,0.2558219566224},default.rate_95%_HPD={8.107212746362808E-4,9.728337194427039E-4},length_95%_HPD={0.03378844343668,0.1366196586366},default.rate_range={8.000261883460774E-4,9.999956221596782E-4},default.rate=8.93447556451968E-4,length=0.08850537455430382,location.rate_95%_HPD={0.5897047145561718,1.0247004167779792},location.rate_median=0.8028053243761422,height_median=0.016438356164371948,location.set.prob={1.0},height_range={0.01643835616422601,0.016438356164531043},location.rate=0.8073631393398963,height_95%_HPD={0.016438356164300838,0.016438356164444445},default.rate_median=8.92455972395866E-4,length_median=0.088892105868425,location="CentreWest",location.prob=1.0,location.set={"CentreWest"},location.rate_range={0.42448391338960223,1.331227935658132},height=0.016438356164371885]:0.08142559805743,204[&length_range={0.01007471310358,0.240365130044},default.rate_95%_HPD={8.107212746362808E-4,9.728337194427039E-4},length_95%_HPD={0.0323103097627,0.1351361036197},default.rate_range={8.000261883460774E-4,9.999956221596782E-4},default.rate=8.93447556451968E-4,length=0.08849788475600502,location.rate_95%_HPD={0.5897047145561718,1.0247004167779792},location.rate_median=0.8028053243761422,height_median=0.016438356164371948,location.set.prob={1.0},height_range={0.01643835616422601,0.016438356164531043},location.rate=0.8073631393398963,height_95%_HPD={0.016438356164299672,0.016438356164443058},default.rate_median=8.92455972395866E-4,length_median=0.088893135186255,location="CentreWest",location.prob=1.0,location.set={"CentreWest"},location.rate_range={0.42448391338960223,1.331227935658132},height=0.01643835616437187]:0.08142559805743)[&length_range={9.610963292161E-7,0.1979050589577},default.rate_95%_HPD={8.09972897664767E-4,9.721493956948884E-4},length_95%_HPD={1.431402966354E-4,0.08582980983744},default.rate_range={8.000261883460774E-4,9.999956221596782E-4},default.rate=8.932423768631936E-4,length=0.035847754105403126,posterior=0.9216296296296296,location.rate_95%_HPD={0.5920779907518516,1.0265654865852327},location.rate_median=0.8025270700110128,height_median=0.10386604264328295,location.set.prob={0.9991962706960296,8.037293039704227E-4},height_range={0.026513069267993572,0.2493535157167034},location.rate=0.8072433598920912,height_95%_HPD={0.050772251825991654,0.14921991182049443},default.rate_median=8.922146863910377E-4,length_median=0.03045705596953,location="CentreWest",location.prob=0.9991962706960296,location.set={"CentreWest","Southeast"},location.rate_range={0.42448391338960223,1.331227935658132},height=0.10312245720499148]:0.0267809284801,((253[&length_range={0.002731999726375,0.3496977064901},default.rate_95%_HPD={8.107212746362808E-4,9.728337194427039E-4},length_95%_HPD={0.01256027321614,0.1997612126517},default.rate_range={8.000261883460774E-4,9.999956221596782E-4},default.rate=8.93447556451968E-4,length=0.08647529783100141,location.rate_95%_HPD={0.5897047145561718,1.0247004167779792},location.rate_median=0.8028053243761422,height_median=0.016438356164371948,location.set.prob={1.0},height_range={0.016438356164218793,0.01643835616452899},location.rate=0.8073631393398963,height_95%_HPD={0.016438356164294232,0.016438356164449053},default.rate_median=8.92455972395866E-4,length_median=0.08232198677074501,location="CentreWest",location.prob=1.0,location.set={"CentreWest"},location.rate_range={0.42448391338960223,1.331227935658132},height=0.01643835616437156]:0.01283265684761,261[&length_range={0.002731999726375,0.2686697362012},default.rate_95%_HPD={8.107212746362808E-4,9.728337194427039E-4},length_95%_HPD={0.01283265684761,0.1343840548822},default.rate_range={8.000261883460774E-4,9.999956221596782E-4},default.rate=8.93447556451968E-4,length=0.07690997060934236,location.rate_95%_HPD={0.5897047145561718,1.0247004167779792},location.rate_median=0.8028053243761422,height_median=0.016438356164371726,location.set.prob={1.0},height_range={0.016438356164218182,0.01643835616452899},location.rate=0.8073631393398963,height_95%_HPD={0.016438356164296397,0.016438356164448276},default.rate_median=8.92455972395866E-4,length_median=0.078812073140935,location="CentreWest",location.prob=1.0,location.set={"CentreWest"},location.rate_range={0.42448391338960223,1.331227935658132},height=0.01643835616437153]:0.01283265684761)[&length_range={0.001500304709337,0.30360933796},default.rate_95%_HPD={8.097626028735823E-4,9.721493956948884E-4},length_95%_HPD={0.01004581705371,0.1615953691171},default.rate_range={8.000334988688567E-4,9.999956221596782E-4},default.rate=8.934591437936371E-4,length=0.08104085934716417,posterior=0.8012222222222222,location.rate_95%_HPD={0.5895819865346104,1.025338649474064},location.rate_median=0.800321459681445,height_median=0.08489208634094175,location.set.prob={0.9935052928396432,0.004530116026441085,9.24513474783895E-5,0.0017796884389589978,9.24513474783895E-5},height_range={0.019170355890771484,0.2404797717285295},location.rate=0.8049380623209348,height_95%_HPD={0.02849952044376497,0.14321752454397652},default.rate_median=8.925189060935944E-4,length_median=0.075401673612275,location="CentreWest",location.prob=0.9935052928396432,location.set={"CentreWest","RJ","North","Southeast","Northeast"},location.rate_range={0.42448391338960223,1.3138309017180168},height=0.08707856595431969]:0.08470625041445,262[&length_range={0.01472908415344,0.3121157505169},default.rate_95%_HPD={8.107212746362808E-4,9.728337194427039E-4},length_95%_HPD={0.07585476036237,0.221918252326},default.rate_range={8.000261883460774E-4,9.999956221596782E-4},default.rate=8.93447556451968E-4,length=0.1277315739130687,location.rate_95%_HPD={0.5897047145561718,1.0247004167779792},location.rate_median=0.8028053243761422,height_median=0.016438356164371726,location.set.prob={1.0},height_range={0.01643835616422762,0.01643835616452688},location.rate=0.8073631393398963,height_95%_HPD={0.016438356164288737,0.016438356164450107},default.rate_median=8.92455972395866E-4,length_median=0.11751065071805,location="CentreWest",location.prob=1.0,location.set={"CentreWest"},location.rate_range={0.42448391338960223,1.331227935658132},height=0.016438356164371642]:0.09753890726207)[&length_range={1.068906089371E-5,0.1371936142791},default.rate_95%_HPD={8.210602368819677E-4,9.721812044001056E-4},length_95%_HPD={1.068906089371E-5,0.04867961137951},default.rate_range={8.004497072947832E-4,9.983469252060689E-4},default.rate=8.961666071208533E-4,length=0.014926098495927622,posterior=0.0115,location.rate_95%_HPD={0.5774277744676682,1.0378579869628768},location.rate_median=0.8124187585461015,height_median=0.12587080882648355,location.set.prob={0.998389694041868,0.001610305958132045},height_range={0.06881970445856544,0.2631717965193301},location.rate=0.8163463543805908,height_95%_HPD={0.07593552810697496,0.200320862275998},default.rate_median=8.987365881337528E-4,length_median=0.009489098505845,location="CentreWest",location.prob=0.998389694041868,location.set={"CentreWest","Southeast"},location.rate_range={0.5089181257551905,1.272501541216178},height=0.13210493683758553]:0.01066761927546)[&length_range={2.508929606404E-4,0.0731877693011},default.rate_95%_HPD={8.213850861163919E-4,9.589133476537164E-4},length_95%_HPD={2.508929606404E-4,0.045981244985},default.rate_range={8.08206726260528E-4,9.668828060614337E-4},default.rate=8.913326907071265E-4,length=0.0137228614197187,posterior=0.0016481481481481482,location.rate_95%_HPD={0.6262721063361381,1.0415807269564576},location.rate_median=0.7823226204654019,height_median=0.13707327963871363,location.set.prob={1.0},height_range={0.08319307107841095,0.24571238724176112},location.rate=0.7890164135517306,height_95%_HPD={0.10505326750156851,0.20459124787661512},default.rate_median=8.908579179124904E-4,length_median=0.009607695342034,location="CentreWest",location.prob=1.0,location.set={"CentreWest"},location.rate_range={0.5638821219312624,1.1363746165229875},height=0.14231841642911516]:0.00668646850463,(255[&length_range={0.01786939426528,0.2987181880122},default.rate_95%_HPD={8.107212746362808E-4,9.728337194427039E-4},length_95%_HPD={0.07487845207218,0.2199272752089},default.rate_range={8.000261883460774E-4,9.999956221596782E-4},default.rate=8.93447556451968E-4,length=0.1274517464650644,location.rate_95%_HPD={0.5897047145561718,1.0247004167779792},location.rate_median=0.8028053243761422,height_median=0.016438356164371837,location.set.prob={1.0},height_range={0.01643835616422179,0.016438356164526158},location.rate=0.8073631393398963,height_95%_HPD={0.01643835616429079,0.016438356164452106},default.rate_median=8.92455972395866E-4,length_median=0.1174919511488,location="CentreWest",location.prob=1.0,location.set={"CentreWest"},location.rate_range={0.42448391338960223,1.331227935658132},height=0.01643835616437163]:0.1101428593359,(206[&length_range={0.01270116888887,0.2695787431531},default.rate_95%_HPD={8.107212746362808E-4,9.728337194427039E-4},length_95%_HPD={0.06371909119977,0.2091355831223},default.rate_range={8.000261883460774E-4,9.999956221596782E-4},default.rate=8.93447556451968E-4,length=0.12015864896633024,location.rate_95%_HPD={0.5897047145561718,1.0247004167779792},location.rate_median=0.8028053243761422,height_median=0.01643835616437178,location.set.prob={1.0},height_range={0.016438356164218182,0.016438356164515777},location.rate=0.8073631393398963,height_95%_HPD={0.016438356164291623,0.016438356164451162},default.rate_median=8.92455972395866E-4,length_median=0.11268952013395,location="CentreWest",location.prob=1.0,location.set={"CentreWest"},location.rate_range={0.42448391338960223,1.331227935658132},height=0.01643835616437187]:0.1025868071641,207[&length_range={0.006606527948942,0.27836677222},default.rate_95%_HPD={8.107212746362808E-4,9.728337194427039E-4},length_95%_HPD={0.05324422054008,0.2041901545656},default.rate_range={8.000261883460774E-4,9.999956221596782E-4},default.rate=8.93447556451968E-4,length=0.11231310468734482,location.rate_95%_HPD={0.5897047145561718,1.0247004167779792},location.rate_median=0.8028053243761422,height_median=0.016438356164371837,location.set.prob={1.0},height_range={0.01643835616421835,0.01643835616453071},location.rate=0.8073631393398963,height_95%_HPD={0.016438356164292345,0.016438356164449552},default.rate_median=8.92455972395866E-4,length_median=0.10832131622965,location="CentreWest",location.prob=1.0,location.set={"CentreWest"},location.rate_range={0.42448391338960223,1.331227935658132},height=0.01643835616437167]:0.1025868071641)[&length_range={3.450414585909E-6,0.1237956220672},default.rate_95%_HPD={8.126617949596365E-4,9.740138957073616E-4},length_95%_HPD={3.450414585909E-6,0.04813541711812},default.rate_range={8.001553391681282E-4,9.995627717817874E-4},default.rate=8.946010065095935E-4,length=0.015408129481879692,posterior=0.062425925925925926,location.rate_95%_HPD={0.587812674693096,1.027860182770078},location.rate_median=0.802524237796727,height_median=0.12177039477367485,location.set.prob={0.9988134084841294,0.0011865915158706616},height_range={0.045713529736157166,0.26278634316578847},location.rate=0.8070904477791401,height_95%_HPD={0.06991064282686044,0.17516759147960886},default.rate_median=8.942405639389011E-4,length_median=0.01027589399707,location="CentreWest",location.prob=0.9988134084841294,location.set={"CentreWest","Southeast"},location.rate_range={0.4910681698675877,1.2844590690627766},height=0.12529536800558216]:0.007556052171804)[&length_range={1.213691916668E-5,0.1071486298756},default.rate_95%_HPD={8.122801580642475E-4,9.741982030222014E-4},length_95%_HPD={1.213691916668E-5,0.03762809136992},default.rate_range={8.036245008525739E-4,9.982717895174258E-4},default.rate=8.933463110673772E-4,length=0.011767184372240993,posterior=0.010796296296296297,location.rate_95%_HPD={0.6047499760397902,1.0263822234109772},location.rate_median=0.7979626465446158,height_median=0.1305590594033746,location.set.prob={1.0},height_range={0.07633541728590904,0.25442040143614797},location.rate=0.8044732836869793,height_95%_HPD={0.09763997181874495,0.21151126253157923},default.rate_median=8.90012576743482E-4,length_median=0.007366429437493,location="CentreWest",location.prob=1.0,location.set={"CentreWest"},location.rate_range={0.5319155994883382,1.1673483041343902},height=0.13614285996480133]:0.004750135706266)[&length_range={7.747889891022E-5,0.01955241100787},default.rate_95%_HPD={8.536420884816816E-4,9.379600517802427E-4},length_95%_HPD={7.747889891022E-5,0.01567505400686},default.rate_range={8.442608883013462E-4,9.379600517802427E-4},default.rate=8.903216520721736E-4,length=0.006015141587869765,posterior=2.037037037037037E-4,location.rate_95%_HPD={0.7226724232694671,0.9476222370259626},location.rate_median=0.8168635470816324,height_median=0.14300924851944363,location.set.prob={1.0},height_range={0.12386026128357891,0.23821823314227591},location.rate=0.8364930461521974,height_95%_HPD={0.12386026128357891,0.22084881164645398},default.rate_median=8.87778439597995E-4,length_median=0.003705422701006,location="CentreWest",location.prob=1.0,location.set={"CentreWest"},location.rate_range={0.7226724232694671,1.025644473170302},height=0.15528941487086817]:0.002611470563121)[&length_range={3.673395806808E-4,0.04016058967106},default.rate_95%_HPD={8.012411038101996E-4,9.623853011012958E-4},length_95%_HPD={3.673395806808E-4,0.02886409945961},default.rate_range={8.012411038101996E-4,9.683263279571735E-4},default.rate=8.929870168703425E-4,length=0.011894880774901587,posterior=2.777777777777778E-4,location.rate_95%_HPD={0.7595230034102013,0.9338554255695939},location.rate_median=0.8124187585461015,height_median=0.15243019350464204,location.set.prob={1.0},height_range={0.12194770631678781,0.22437829784302052},location.rate=0.8150581211538327,height_95%_HPD={0.12194770631678781,0.19595600678466568},default.rate_median=8.986499380652972E-4,length_median=0.008278072033529,location="CentreWest",location.prob=1.0,location.set={"CentreWest"},location.rate_range={0.694803101978321,0.9338554255695939},height=0.15594149330267068]:0.02886409945961,((254[&length_range={1.917938169026E-5,0.2502366907526},default.rate_95%_HPD={8.107212746362808E-4,9.728337194427039E-4},length_95%_HPD={4.522239849312E-4,0.1260077008982},default.rate_range={8.000261883460774E-4,9.999956221596782E-4},default.rate=8.93447556451968E-4,length=0.0618906982818772,location.rate_95%_HPD={0.5897047145561718,1.0247004167779792},location.rate_median=0.8028053243761422,height_median=0.01643835616437167,location.set.prob={1.0},height_range={0.016438356164202306,0.016438356164537482},location.rate=0.8073631393398963,height_95%_HPD={0.01643835616430278,0.016438356164444556},default.rate_median=8.92455972395866E-4,length_median=0.06048133666645,location="CentreWest",location.prob=1.0,location.set={"CentreWest"},location.rate_range={0.42448391338960223,1.331227935658132},height=0.016438356164371885]:0.03385030212606,198[&length_range={1.917938169026E-5,0.2546991547566},default.rate_95%_HPD={8.107212746362808E-4,9.728337194427039E-4},length_95%_HPD={5.266118774946E-4,0.1203456524954},default.rate_range={8.000261883460774E-4,9.999956221596782E-4},default.rate=8.93447556451968E-4,length=0.05782249222234936,location.rate_95%_HPD={0.5897047145561718,1.0247004167779792},location.rate_median=0.8028053243761422,height_median=0.01643835616437178,location.set.prob={1.0},height_range={0.016438356164202306,0.016438356164525103},location.rate=0.8073631393398963,height_95%_HPD={0.016438356164301837,0.01643835616444078},default.rate_median=8.92455972395866E-4,length_median=0.053056213531555,location="CentreWest",location.prob=1.0,location.set={"CentreWest"},location.rate_range={0.42448391338960223,1.331227935658132},height=0.016438356164371906]:0.03385030212606)[&length_range={1.414662081367E-6,0.2314394207508},default.rate_95%_HPD={8.12176515671702E-4,9.743773264596952E-4},length_95%_HPD={1.414662081367E-6,0.1160678982954},default.rate_range={8.000334988688567E-4,9.999859899412732E-4},default.rate=8.938496018003814E-4,length=0.06382295881332274,posterior=0.5135740740740741,location.rate_95%_HPD={0.5923134421916494,1.0265654865852327},location.rate_median=0.8032361861452981,height_median=0.03698244777733867,location.set.prob={0.9998557674972055,1.4423250279450473E-4},height_range={0.016457535546027635,0.2182029873834042},location.rate=0.8085201974003513,height_95%_HPD={0.016742692939291037,0.10694575933891526},default.rate_median=8.92678583021724E-4,length_median=0.06626380118983,location="CentreWest",location.prob=0.9998557674972055,location.set={"CentreWest","Southeast"},location.rate_range={0.4413680964163052,1.2931507878716224},height=0.04715956076735319]:0.0569314838953,(195[&length_range={1.635474871172E-4,0.2353668269381},default.rate_95%_HPD={8.107212746362808E-4,9.728337194427039E-4},length_95%_HPD={8.167763920587E-4,0.08917040418212},default.rate_range={8.000261883460774E-4,9.999956221596782E-4},default.rate=8.93447556451968E-4,length=0.03395183302034084,location.rate_95%_HPD={0.5897047145561718,1.0247004167779792},location.rate_median=0.8028053243761422,height_median=0.016438356164371837,location.set.prob={1.0},height_range={0.016438356164232892,0.016438356164546142},location.rate=0.8073631393398963,height_95%_HPD={0.016438356164306833,0.016438356164436008},default.rate_median=8.92455972395866E-4,length_median=0.023588781469134998,location="CentreWest",location.prob=1.0,location.set={"CentreWest"},location.rate_range={0.42448391338960223,1.331227935658132},height=0.01643835616437175]:0.037998897819,(196[&length_range={7.75061177738E-9,0.1245063101078},default.rate_95%_HPD={8.107212746362808E-4,9.728337194427039E-4},length_95%_HPD={7.75061177738E-9,0.03439630374069},default.rate_range={8.000261883460774E-4,9.999956221596782E-4},default.rate=8.93447556451968E-4,length=0.01049412483930454,location.rate_95%_HPD={0.5897047145561718,1.0247004167779792},location.rate_median=0.8028053243761422,height_median=0.016438356164371892,location.set.prob={1.0},height_range={0.016438356164238166,0.01643835616454603},location.rate=0.8073631393398963,height_95%_HPD={0.0164383561643065,0.01643835616443473},default.rate_median=8.92455972395866E-4,length_median=0.0066528349309425,location="CentreWest",location.prob=1.0,location.set={"CentreWest"},location.rate_range={0.42448391338960223,1.331227935658132},height=0.016438356164371767]:0.001681995720209,(216[&length_range={7.75061177738E-9,0.1463351479199},default.rate_95%_HPD={8.107212746362808E-4,9.728337194427039E-4},length_95%_HPD={7.75061177738E-9,0.03415040408761},default.rate_range={8.000261883460774E-4,9.999956221596782E-4},default.rate=8.93447556451968E-4,length=0.010467175916564925,location.rate_95%_HPD={0.5897047145561718,1.0247004167779792},location.rate_median=0.8028053243761422,height_median=0.016438356164371837,location.set.prob={1.0},height_range={0.016438356164238166,0.01643835616454603},location.rate=0.8073631393398963,height_95%_HPD={0.016438356164306056,0.01643835616443401},default.rate_median=8.92455972395866E-4,length_median=0.0066122342466365,location="CentreWest",location.prob=1.0,location.set={"CentreWest"},location.rate_range={0.42448391338960223,1.331227935658132},height=0.01643835616437177]:6.87895598927E-5,201[&length_range={2.734363632531E-7,0.1686596378441},default.rate_95%_HPD={8.107212746362808E-4,9.728337194427039E-4},length_95%_HPD={2.734363632531E-7,0.03393076814226},default.rate_range={8.000261883460774E-4,9.999956221596782E-4},default.rate=8.93447556451968E-4,length=0.01048201178896102,location.rate_95%_HPD={0.5897047145561718,1.0247004167779792},location.rate_median=0.8028053243761422,height_median=0.016438356164371837,location.set.prob={1.0},height_range={0.01643835616423206,0.016438356164546142},location.rate=0.8073631393398963,height_95%_HPD={0.016438356164306944,0.016438356164435064},default.rate_median=8.92455972395866E-4,length_median=0.0067054370750745,location="CentreWest",location.prob=1.0,location.set={"CentreWest"},location.rate_range={0.42448391338960223,1.331227935658132},height=0.016438356164371754]:6.87895598927E-5)[&length_range={5.299993558611E-7,0.1443893826147},default.rate_95%_HPD={8.12176515671702E-4,9.742569126649587E-4},length_95%_HPD={5.299993558611E-7,0.04088879316706},default.rate_range={8.000684667621226E-4,9.999956221596782E-4},default.rate=8.92833329356208E-4,length=0.011612757573113358,posterior=0.3118518518518518,location.rate_95%_HPD={0.5924550363076668,1.0263442338765245},location.rate_median=0.8043674299485238,height_median=0.01985708583604409,location.set.prob={1.0},height_range={0.016438629600703247,0.10104879367789121},location.rate=0.8085740656719328,height_95%_HPD={0.016438629600703247,0.03572235570149063},default.rate_median=8.917603333517431E-4,length_median=0.0072435289902200006,location="CentreWest",location.prob=1.0,location.set={"CentreWest"},location.rate_range={0.42448391338960223,1.331227935658132},height=0.02253576804756963]:0.001613206160317)[&length_range={6.2107257464E-7,0.226555343512},default.rate_95%_HPD={8.110051901412547E-4,9.723688785602898E-4},length_95%_HPD={6.2107257464E-7,0.08289516710719},default.rate_range={8.000261883460774E-4,9.999956221596782E-4},default.rate=8.924998082216422E-4,length=0.029391768433267917,posterior=0.6210555555555556,location.rate_95%_HPD={0.5935101334330464,1.0288507168822945},location.rate_median=0.802952562981953,height_median=0.02729862139069067,location.set.prob={1.0},height_range={0.016508346848146893,0.14177499871736476},location.rate=0.8076013845491977,height_95%_HPD={0.01657413009476688,0.053401348578106855},default.rate_median=8.91232149695426E-4,length_median=0.02082978613312,location="CentreWest",location.prob=1.0,location.set={"CentreWest"},location.rate_range={0.42448391338960223,1.331227935658132},height=0.029675440659504622]:0.03631690209879)[&length_range={8.638881750256E-5,0.2388846916672},default.rate_95%_HPD={8.099787699771036E-4,9.721598497104482E-4},length_95%_HPD={0.001487313529114,0.110431941934},default.rate_range={8.000261883460774E-4,9.999956221596782E-4},default.rate=8.934920250754746E-4,length=0.058585918769769735,posterior=0.9884814814814815,location.rate_95%_HPD={0.5897527264768551,1.0247004167779792},location.rate_median=0.8029330048700224,height_median=0.046762774790920586,location.set.prob={0.999943797069954,5.6202930046086404E-5},height_range={0.01742479017474774,0.25180518310241295},location.rate=0.8075242247433384,height_95%_HPD={0.018881711841920612,0.10673388177647847},default.rate_median=8.924999804342533E-4,length_median=0.058178176095885,location="CentreWest",location.prob=0.999943797069954,location.set={"CentreWest","Southeast"},location.rate_range={0.4413680964163052,1.331227935658132},height=0.05415091065797838]:0.05278288820236)[&length_range={3.528485976526E-6,0.2065064067653},default.rate_95%_HPD={8.121949575255116E-4,9.746464966408008E-4},length_95%_HPD={3.528485976526E-6,0.09718615878924},default.rate_range={8.000684667621226E-4,9.99939128301967E-4},default.rate=8.931366515635462E-4,length=0.03928108159976599,posterior=0.1469814814814815,location.rate_95%_HPD={0.5937082156035609,1.0266770737078386},location.rate_median=0.8035248924770413,height_median=0.09086635280008881,location.set.prob={0.9997480156230314,2.5198437696862794E-4},height_range={0.01900936962680483,0.24282628734230924},location.rate=0.8091068062522266,height_95%_HPD={0.034810770732786156,0.13740537001421316},default.rate_median=8.913824523328187E-4,length_median=0.03235807371293,location="CentreWest",location.prob=0.9997480156230314,location.set={"CentreWest","Southeast"},location.rate_range={0.4448164112813023,1.272501541216178},height=0.08894921303929515]:0.05558677904352)[&length_range={5.912116853107E-6,0.1276771418042},default.rate_95%_HPD={8.152429320116836E-4,9.751253840266782E-4},length_95%_HPD={5.912116853107E-6,0.08329464821414},default.rate_range={8.00745769803683E-4,9.991916287749516E-4},default.rate=8.99445808009996E-4,length=0.03682724046427359,posterior=0.04296296296296296,location.rate_95%_HPD={0.5670964364159033,0.9989744794925801},location.rate_median=0.7920737255191992,height_median=0.16223895813100994,location.set.prob={0.9793103448275862,0.020689655172413793},height_range={0.1084890473898395,0.2639036352848232},location.rate=0.7974871424114225,height_95%_HPD={0.12266201742659294,0.2347136244123718},default.rate_median=9.002656747509841E-4,length_median=0.032623075601179996,location="CentreWest",location.prob=0.9793103448275862,location.set={"CentreWest","Southeast"},location.rate_range={0.4779637386479745,1.2931507878716224},height=0.16838207658330398]:0.007301084294089)[&length_range={1.708958778452E-4,0.0947883744374},default.rate_95%_HPD={8.012742207649281E-4,9.571257178107943E-4},length_95%_HPD={1.708958778452E-4,0.07389392482992},default.rate_range={8.012742207649281E-4,9.95816442936529E-4},default.rate=8.93365780839276E-4,length=0.028649350891734076,posterior=0.004537037037037037,location.rate_95%_HPD={0.5799859917332352,1.012671131331096},location.rate_median=0.7991916174971059,height_median=0.19194985596193562,location.set.prob={0.3224489795918367,0.6775510204081633},height_range={0.12045119083153932,0.25577327004806205},location.rate=0.8110266731539706,height_95%_HPD={0.13880442862607534,0.24046757400079433},default.rate_median=8.927133279448538E-4,length_median=0.02201625706379,location="Southeast",location.prob=0.6775510204081633,location.set={"CentreWest","Southeast"},location.rate_range={0.5379904386324668,1.2341437733183993},height=0.19053422467453907]:0.08670952457855)[&length_range={1.151698573714E-4,0.1339449214843},default.rate_95%_HPD={8.12176515671702E-4,9.731982784257497E-4},length_95%_HPD={1.151698573714E-4,0.06124194991159},default.rate_range={8.004421603234587E-4,9.99394446282927E-4},default.rate=8.966560135201959E-4,length=0.0239878169221391,posterior=0.06666666666666667,location.rate_95%_HPD={0.5799859917332352,1.0133985983903508},location.rate_median=0.7961434654317918,height_median=0.2354271906016479,location.set.prob={0.15333333333333332,5.555555555555556E-4,0.8458333333333333,2.777777777777778E-4},height_range={0.15098927954655256,0.3057991183138509},location.rate=0.8018795546396472,height_95%_HPD={0.19792523825952446,0.2694667241414177},default.rate_median=8.971290601071883E-4,length_median=0.01919911698253,location="Southeast",location.prob=0.8458333333333333,location.set={"CentreWest","RJ","Southeast","Northeast"},location.rate_range={0.4779637386479745,1.2931507878716224},height=0.23445162544779058]:0.01336010203478,(((340[&length_range={2.851250426249E-4,0.1223601824785},default.rate_95%_HPD={8.107212746362808E-4,9.728337194427039E-4},length_95%_HPD={0.004127852950804,0.07110887419692},default.rate_range={8.000261883460774E-4,9.999956221596782E-4},default.rate=8.93447556451968E-4,length=0.03324616906749311,location.rate_95%_HPD={0.5897047145561718,1.0247004167779792},location.rate_median=0.8028053243761422,height_median=0.14794520547957296,location.set.prob={1.0},height_range={0.14794520547944873,0.14794520547971546},location.rate=0.8073631393398963,height_95%_HPD={0.1479452054795133,0.14794520547963014},default.rate_median=8.92455972395866E-4,length_median=0.028064220211604998,location="RJ",location.prob=1.0,location.set={"RJ"},location.rate_range={0.42448391338960223,1.331227935658132},height=0.14794520547957396]:0.03399502676574,370[&length_range={0.03864128942631,0.1607163468622},default.rate_95%_HPD={8.107212746362808E-4,9.728337194427039E-4},length_95%_HPD={0.04248401733449,0.1094650385806},default.rate_range={8.000261883460774E-4,9.999956221596782E-4},default.rate=8.93447556451968E-4,length=0.07160233345117852,location.rate_95%_HPD={0.5897047145561718,1.0247004167779792},location.rate_median=0.8028053243761422,height_median=0.10958904109588724,location.set.prob={1.0},height_range={0.10958904109575518,0.10958904109603346},location.rate=0.8073631393398963,height_95%_HPD={0.10958904109582523,0.10958904109594825},default.rate_median=8.92455972395866E-4,length_median=0.066420384595295,location="RJ",location.prob=1.0,location.set={"RJ"},location.rate_range={0.42448391338960223,1.331227935658132},height=0.10958904109595644]:0.07235119114943)[&length_range={0.001889306468807,0.1901624335837},default.rate_95%_HPD={8.107212746362808E-4,9.728337194427039E-4},length_95%_HPD={0.01680782446042,0.09176639802042},default.rate_range={8.000261883460774E-4,9.999956221596782E-4},default.rate=8.93447556451968E-4,length=0.0539981417479838,posterior=1.0,location.rate_95%_HPD={0.5897047145561718,1.0247004167779792},location.rate_median=0.8028053243761422,height_median=0.17600942569113898,location.set.prob={0.9792222222222222,5.555555555555556E-5,1.8518518518518518E-5,0.02062962962962963,7.407407407407407E-5},height_range={0.1482303305222445,0.2703053879580123},location.rate=0.8073631393398963,height_95%_HPD={0.15207305843033675,0.2190540796764767},default.rate_median=8.92455972395866E-4,length_median=0.053542799254285,location="RJ",location.prob=0.9792222222222222,location.set={"RJ","South","North","Southeast","Northeast"},location.rate_range={0.42448391338960223,1.331227935658132},height=0.18119137454706402]:0.05786846261654,(569[&length_range={0.0114058798469,0.1930258165128},default.rate_95%_HPD={8.107212746362808E-4,9.728337194427039E-4},length_95%_HPD={0.04564854536097,0.1060462981997},default.rate_range={8.000261883460774E-4,9.999956221596782E-4},default.rate=8.93447556451968E-4,length=0.0759894742480046,location.rate_95%_HPD={0.5897047145561718,1.0247004167779792},location.rate_median=0.8028053243761422,height_median=0.15616438356164503,location.set.prob={1.0},height_range={0.15616438356152323,0.15616438356177892},location.rate=0.8073631393398963,height_95%_HPD={0.15616438356158546,0.15616438356170537},default.rate_median=8.92455972395866E-4,length_median=0.07627770298797501,location="Southeast",location.prob=1.0,location.set={"Southeast"},location.rate_range={0.42448391338960223,1.331227935658132},height=0.15616438356163154]:0.06144590579455,549[&length_range={0.0385324360351,0.2642756460556},default.rate_95%_HPD={8.107212746362808E-4,9.728337194427039E-4},length_95%_HPD={0.07537362905129,0.1365279729799},default.rate_range={8.000261883460774E-4,9.999956221596782E-4},default.rate=8.93447556451968E-4,length=0.105393536316787,location.rate_95%_HPD={0.5897047145561718,1.0247004167779792},location.rate_median=0.8028053243761422,height_median=0.12602739726025913,location.set.prob={1.0},height_range={0.12602739726010526,0.12602739726041545},location.rate=0.8073631393398963,height_95%_HPD={0.12602739726018286,0.12602739726033602},default.rate_median=8.92455972395866E-4,length_median=0.1053317937597,location="Southeast",location.prob=1.0,location.set={"Southeast"},location.rate_range={0.42448391338960223,1.331227935658132},height=0.1260273972602591]:0.09158289209594)[&length_range={3.396744556461E-7,0.1274090951306},default.rate_95%_HPD={8.091939883342934E-4,9.72043853772314E-4},length_95%_HPD={3.396744556461E-7,0.03924414712286},default.rate_range={8.000334988688567E-4,9.999956221596782E-4},default.rate=8.930977493844446E-4,length=0.01408595339620447,posterior=0.44612962962962965,location.rate_95%_HPD={0.5898452832329354,1.0252150685005226},location.rate_median=0.8005433703571974,height_median=0.22721454657234672,location.set.prob={3.7358349591133617E-4,0.03133950437922876,1.660371092939272E-4,0.9676227636876842,4.981113278817816E-4},height_range={0.16757026340850556,0.312467311033197},location.rate=0.8046765865046911,height_95%_HPD={0.19742785096958493,0.25735686588368245},default.rate_median=8.918193609239742E-4,length_median=0.01051478770821,location="Southeast",location.prob=0.9676227636876842,location.set={"CentreWest","RJ","South","Southeast","Northeast"},location.rate_range={0.42448391338960223,1.331227935658132},height=0.22800754655389086]:0.02219840550566)[&length_range={2.444282821218E-5,0.1620056751631},default.rate_95%_HPD={8.104748151970152E-4,9.728082614387783E-4},length_95%_HPD={2.474065424694E-4,0.05299207723136},default.rate_range={8.000261883460774E-4,9.999956221596782E-4},default.rate=8.935609682765469E-4,length=0.02050973029725528,posterior=0.9089444444444444,location.rate_95%_HPD={0.5921530952044687,1.0265588984665628},location.rate_median=0.8039285969549922,height_median=0.23911429338761792,location.set.prob={4.482203614286005E-4,0.1001365034737078,6.519568893506917E-4,4.074730558441823E-5,0.8974594054968115,0.0012631664731169651},height_range={0.18370776855779988,0.3588744971716425},location.rate=0.8083169037957229,height_95%_HPD={0.21446948276677805,0.2676420725909522},default.rate_median=8.925056284644704E-4,length_median=0.01652500692314,location="Southeast",location.prob=0.8974594054968115,location.set={"CentreWest","RJ","South","North","Southeast","Northeast"},location.rate_range={0.42448391338960223,1.331227935658132},height=0.23979589526708586]:0.02451471405523,611[&length_range={0.01772311296538,0.3133516719246},default.rate_95%_HPD={8.107212746362808E-4,9.728337194427039E-4},length_95%_HPD={0.09136218430051,0.1962301724459},default.rate_range={8.000261883460774E-4,9.999956221596782E-4},default.rate=8.93447556451968E-4,length=0.15305806502790384,location.rate_95%_HPD={0.5897047145561718,1.0247004167779792},location.rate_median=0.8028053243761422,height_median=0.07671232876714401,location.set.prob={1.0},height_range={0.07671232876699946,0.0767123287672915},location.rate=0.8073631393398963,height_95%_HPD={0.07671232876706258,0.076712328767226},default.rate_median=8.92455972395866E-4,length_median=0.1562398481808,location="Southeast",location.prob=1.0,location.set={"Southeast"},location.rate_range={0.42448391338960223,1.331227935658132},height=0.07671232876714244]:0.1876110801499)[&length_range={1.967567976993E-5,0.07351008941887},default.rate_95%_HPD={8.138253278812497E-4,9.708777044891181E-4},length_95%_HPD={1.967567976993E-5,0.02865129385665},default.rate_range={8.00349536254601E-4,9.94887975762872E-4},default.rate=8.931191212249435E-4,length=0.00876812105270531,posterior=0.007722222222222222,location.rate_95%_HPD={0.601326636219767,1.0237101248885279},location.rate_median=0.8020968853929429,height_median=0.24777022143165683,location.set.prob={0.002398081534772182,0.9976019184652278},height_range={0.21456720746098557,0.31854272280676627},location.rate=0.8110844547029934,height_95%_HPD={0.22249586167166524,0.27125298085540933},default.rate_median=8.914801729099929E-4,length_median=0.005396883083244,location="Southeast",location.prob=0.9976019184652278,location.set={"RJ","Southeast"},location.rate_range={0.5421371109749634,1.1475048215416503},height=0.24760941416480609]:0.005854223219595)[&length_range={0.004468846522932,0.01116913957792},default.rate_95%_HPD={8.748603885749093E-4,8.883750348131967E-4},length_95%_HPD={0.004468846522932,0.01116913957792},default.rate_range={8.748603885749093E-4,8.883750348131967E-4},default.rate=8.836712876620336E-4,length=0.007339662575808999,posterior=5.555555555555556E-5,location.rate_95%_HPD={0.8124187585461015,0.9095975067311739},location.rate_median=0.8168635470816324,height_median=0.2659685019824657,location.set.prob={1.0},height_range={0.26402392295243426,0.2701776321366451},location.rate=0.8462932707863026,height_95%_HPD={0.26402392295243426,0.2701776321366451},default.rate_median=8.87778439597995E-4,length_median=0.006381001626575,location="Southeast",location.prob=1.0,location.set={"Southeast"},location.rate_range={0.8124187585461015,0.9095975067311739},height=0.26672335235718164]:0.01116913957792,((529[&length_range={0.01297893142744,0.2821492024862},default.rate_95%_HPD={8.107212746362808E-4,9.728337194427039E-4},length_95%_HPD={0.05767958336015,0.1757823624196},default.rate_range={8.000261883460774E-4,9.999956221596782E-4},default.rate=8.93447556451968E-4,length=0.12867207270428618,location.rate_95%_HPD={0.5897047145561718,1.0247004167779792},location.rate_median=0.8028053243761422,height_median=0.09315068493151579,location.set.prob={1.0},height_range={0.09315068493137107,0.09315068493167272},location.rate=0.8073631393398963,height_95%_HPD={0.09315068493143369,0.09315068493159628},default.rate_median=8.92455972395866E-4,length_median=0.13247754586995,location="Southeast",location.prob=1.0,location.set={"Southeast"},location.rate_range={0.42448391338960223,1.331227935658132},height=0.09315068493151644]:0.1408268710666,552[&length_range={0.01131988233936,0.289993585832},default.rate_95%_HPD={8.107212746362808E-4,9.728337194427039E-4},length_95%_HPD={0.05254782038517,0.1600003884378},default.rate_range={8.000261883460774E-4,9.999956221596782E-4},default.rate=8.93447556451968E-4,length=0.11967656230217363,location.rate_95%_HPD={0.5897047145561718,1.0247004167779792},location.rate_median=0.8028053243761422,height_median=0.11506849315082956,location.set.prob={1.0},height_range={0.1150684931506798,0.11506849315099726},location.rate=0.8073631393398963,height_95%_HPD={0.11506849315074907,0.11506849315090839},default.rate_median=8.92455972395866E-4,length_median=0.11969265834015,location="Southeast",location.prob=1.0,location.set={"Southeast"},location.rate_range={0.42448391338960223,1.331227935658132},height=0.11506849315082966]:0.1189090628473)[&length_range={7.58567523293E-6,0.1177211905514},default.rate_95%_HPD={8.169002730045577E-4,9.722527775644199E-4},length_95%_HPD={7.58567523293E-6,0.05232575156028},default.rate_range={8.013222613717106E-4,9.990546872916672E-4},default.rate=8.92555370413484E-4,length=0.018170050252469826,posterior=0.02227777777777778,location.rate_95%_HPD={0.5774277744676682,1.0107904495199267},location.rate_median=0.7922773225641726,height_median=0.2196663817116114,location.set.prob={8.312551953449709E-4,0.0016625103906899418,8.312551953449709E-4,0.9966749792186201},height_range={0.13626186378051697,0.28088592366769305},location.rate=0.8014880816876334,height_95%_HPD={0.1704455058055107,0.25799253788262394},default.rate_median=8.907003252609701E-4,length_median=0.01330183668472,location="Southeast",location.prob=0.9966749792186201,location.set={"CentreWest","RJ","South","Southeast"},location.rate_range={0.473303510504326,1.171718089546972},height=0.21832602836336254]:0.03423594184321,(((557[&length_range={0.01900696906296,0.276869023155},default.rate_95%_HPD={8.107212746362808E-4,9.728337194427039E-4},length_95%_HPD={0.07645930549146,0.1580874585254},default.rate_range={8.000261883460774E-4,9.999956221596782E-4},default.rate=8.93447556451968E-4,length=0.12169482959853853,location.rate_95%_HPD={0.5897047145561718,1.0247004167779792},location.rate_median=0.8028053243761422,height_median=0.11506849315082945,location.set.prob={1.0},height_range={0.11506849315068396,0.11506849315098239},location.rate=0.8073631393398963,height_95%_HPD={0.11506849315074819,0.11506849315090933},default.rate_median=8.92455972395866E-4,length_median=0.1216696249938,location="Southeast",location.prob=1.0,location.set={"Southeast"},location.rate_range={0.42448391338960223,1.331227935658132},height=0.1150684931508294]:0.1466461817897,299[&length_range={1.242023507131E-5,0.1842073035633},default.rate_95%_HPD={8.107212746362808E-4,9.728337194427039E-4},length_95%_HPD={1.242023507131E-5,0.1208281092956},default.rate_range={8.000261883460774E-4,9.999956221596782E-4},default.rate=8.93447556451968E-4,length=0.05949701409620571,location.rate_95%_HPD={0.5897047145561718,1.0247004167779792},location.rate_median=0.8028053243761422,height_median=0.22739726027407425,location.set.prob={1.0},height_range={0.22739726027393606,0.22739726027420493},location.rate=0.8073631393398963,height_95%_HPD={0.2273972602740096,0.22739726027413606},default.rate_median=8.92455972395866E-4,length_median=0.05647603202301,location="North",location.prob=1.0,location.set={"North"},location.rate_range={0.42448391338960223,1.331227935658132},height=0.2273972602742264]:0.03431741466642)[&length_range={2.721122108693E-4,0.1065391534977},default.rate_95%_HPD={8.142723876487191E-4,9.721349964287194E-4},length_95%_HPD={2.721122108693E-4,0.07345875799146},default.rate_range={8.022617910302237E-4,9.837449977773533E-4},default.rate=8.902051641136134E-4,length=0.023505349561647473,posterior=9.62962962962963E-4,location.rate_95%_HPD={0.6731623290874538,1.0592649688803883},location.rate_median=0.8316810908703933,height_median=0.24312945524866258,location.set.prob={0.019230769230769232,0.019230769230769232,0.38461538461538464,0.4807692307692308,0.09615384615384616},height_range={0.2290725486945133,0.2997393870266657},location.rate=0.8427365298146737,height_95%_HPD={0.2290725486945133,0.26171467494045164},default.rate_median=8.881084794066265E-4,length_median=0.014065583873615,location="Southeast",location.prob=0.4807692307692308,location.set={"CentreWest","South","North","Southeast","Northeast"},location.rate_range={0.5814896451114697,1.1468619299072196},height=0.24664803127328971]:0.003847779979332,((358[&length_range={1.546669015084E-7,0.1033532428278},default.rate_95%_HPD={8.107212746362808E-4,9.728337194427039E-4},length_95%_HPD={1.546669015084E-7,0.03306195108382},default.rate_range={8.000261883460774E-4,9.999956221596782E-4},default.rate=8.93447556451968E-4,length=0.01155189162620014,location.rate_95%_HPD={0.5897047145561718,1.0247004167779792},location.rate_median=0.8028053243761422,height_median=0.12054794520554413,location.set.prob={1.0},height_range={0.12054794520538903,0.12054794520569506},location.rate=0.8073631393398963,height_95%_HPD={0.12054794520546991,0.12054794520561968},default.rate_median=8.92455972395866E-4,length_median=0.0084541548027025,location="RJ",location.prob=1.0,location.set={"RJ"},location.rate_range={0.42448391338960223,1.331227935658132},height=0.12054794520554434]:0.02241905978109,396[&length_range={0.05753440124232,0.1608874894033},default.rate_95%_HPD={8.107212746362808E-4,9.728337194427039E-4},length_95%_HPD={0.05753440124232,0.09059619765924},default.rate_range={8.000261883460774E-4,9.999956221596782E-4},default.rate=8.93447556451968E-4,length=0.06908613820161529,location.rate_95%_HPD={0.5897047145561718,1.0247004167779792},location.rate_median=0.8028053243761422,height_median=0.06301369863012951,location.set.prob={1.0},height_range={0.06301369862996903,0.06301369863028189},location.rate=0.8073631393398963,height_95%_HPD={0.0630136986300544,0.06301369863020517},default.rate_median=8.92455972395866E-4,length_median=0.06598840137812,location="RJ",location.prob=1.0,location.set={"RJ"},location.rate_range={0.42448391338960223,1.331227935658132},height=0.06301369863012952]:0.07995330635651)[&length_range={0.006916836486658,0.2640935386106},default.rate_95%_HPD={8.107212746362808E-4,9.728337194427039E-4},length_95%_HPD={0.04310822861397,0.145819040883},default.rate_range={8.000261883460774E-4,9.999956221596782E-4},default.rate=8.93447556451968E-4,length=0.10136512902879638,posterior=1.0,location.rate_95%_HPD={0.5897047145561718,1.0247004167779792},location.rate_median=0.8028053243761422,height_median=0.12900210000824913,location.set.prob={3.7037037037037037E-5,0.9989814814814815,6.851851851851852E-4,2.5925925925925926E-4,3.7037037037037037E-5},height_range={0.1205480998724539,0.22390118803338188},location.rate=0.8073631393398963,height_95%_HPD={0.1205480998724539,0.1536098962893922},default.rate_median=8.92455972395866E-4,length_median=0.10200998668825001,location="RJ",location.prob=0.9989814814814815,location.set={"CentreWest","RJ","South","Southeast","Northeast"},location.rate_range={0.42448391338960223,1.331227935658132},height=0.1320998368317439]:0.07171993829962,363[&length_range={0.005841546330014,0.2750497495422},default.rate_95%_HPD={8.107212746362808E-4,9.728337194427039E-4},length_95%_HPD={0.05452827652924,0.164252985119},default.rate_range={8.000261883460774E-4,9.999956221596782E-4},default.rate=8.93447556451968E-4,length=0.12239977046095182,location.rate_95%_HPD={0.5897047145561718,1.0247004167779792},location.rate_median=0.8028053243761422,height_median=0.11506849315082934,location.set.prob={1.0},height_range={0.11506849315068346,0.11506849315098777},location.rate=0.8073631393398963,height_95%_HPD={0.11506849315074963,0.11506849315091006},default.rate_median=8.92455972395866E-4,length_median=0.12451355457445,location="RJ",location.prob=1.0,location.set={"RJ"},location.rate_range={0.42448391338960223,1.331227935658132},height=0.11506849315082943]:0.09961845013542)[&length_range={9.838073201485E-6,0.1167802062339},default.rate_95%_HPD={8.087943338534834E-4,9.745653333838294E-4},length_95%_HPD={9.838073201485E-6,0.04394651848878},default.rate_range={8.007536330975371E-4,9.99372028411452E-4},default.rate=8.948026049540329E-4,length=0.015766929468872096,posterior=0.029666666666666668,location.rate_95%_HPD={0.6065970491366516,1.0239336163932677},location.rate_median=0.7980839835318521,height_median=0.23408399183698186,location.set.prob={0.9937578027465668,0.0018726591760299626,0.004369538077403246},height_range={0.15375939775122432,0.3147583610585051},location.rate=0.8048474743870837,height_95%_HPD={0.20140236581521526,0.2671353461825908},default.rate_median=8.942483603511069E-4,length_median=0.01191918581447,location="RJ",location.prob=0.9937578027465668,location.set={"RJ","South","Southeast"},location.rate_range={0.5224171498821235,1.1738701899167532},height=0.23262802978052993]:0.05087551163357)[&default.rate=8.87778439597995E-4,length=0.002614716966943,posterior=1.8518518518518518E-5,location="Southeast",location.prob=1.0,location.set={"Southeast"},location.set.prob={1.0},height=0.2655624549197837,location.rate=0.8124187585461015]:0.002614716966943,(((536[&length_range={0.009746399288144,0.3054313496278},default.rate_95%_HPD={8.107212746362808E-4,9.728337194427039E-4},length_95%_HPD={0.07529690874622,0.1880312037663},default.rate_range={8.000261883460774E-4,9.999956221596782E-4},default.rate=8.93447556451968E-4,length=0.14117519153705077,location.rate_95%_HPD={0.5897047145561718,1.0247004167779792},location.rate_median=0.8028053243761422,height_median=0.08493150684944306,location.set.prob={1.0},height_range={0.0849315068492828,0.08493150684959727},location.rate=0.8073631393398963,height_95%_HPD={0.08493150684935968,0.08493150684952255},default.rate_median=8.92455972395866E-4,length_median=0.14447466548444998,location="Southeast",location.prob=1.0,location.set={"Southeast"},location.rate_range={0.42448391338960223,1.331227935658132},height=0.08493150684944442]:0.1725323532336,((538[&length_range={0.0101733995035,0.2865868075778},default.rate_95%_HPD={8.107212746362808E-4,9.728337194427039E-4},length_95%_HPD={0.05015468028718,0.1968544971069},default.rate_range={8.000261883460774E-4,9.999956221596782E-4},default.rate=8.93447556451968E-4,length=0.14106035000857095,location.rate_95%_HPD={0.5897047145561718,1.0247004167779792},location.rate_median=0.8028053243761422,height_median=0.09589041095887307,location.set.prob={1.0},height_range={0.0958904109587222,0.09589041095902084},location.rate=0.8073631393398963,height_95%_HPD={0.09589041095879203,0.09589041095895401},default.rate_median=8.92455972395866E-4,length_median=0.14087007054385,location="Southeast",location.prob=1.0,location.set={"Southeast"},location.rate_range={0.42448391338960223,1.331227935658132},height=0.09589041095887468]:0.1201290333235,526[&length_range={0.001206605805321,0.2509063731343},default.rate_95%_HPD={8.107212746362808E-4,9.728337194427039E-4},length_95%_HPD={0.03520741623471,0.1307162782904},default.rate_range={8.000261883460774E-4,9.999956221596782E-4},default.rate=8.93447556451968E-4,length=0.08735792970245504,location.rate_95%_HPD={0.5897047145561718,1.0247004167779792},location.rate_median=0.8028053243761422,height_median=0.14246575342463086,location.set.prob={1.0},height_range={0.14246575342448092,0.14246575342476986},location.rate=0.8073631393398963,height_95%_HPD={0.1424657534245638,0.14246575342469914},default.rate_median=8.92455972395866E-4,length_median=0.08820717436614,location="Southeast",location.prob=1.0,location.set={"Southeast"},location.rate_range={0.42448391338960223,1.331227935658132},height=0.14246575342452436]:0.07355369085771)[&length_range={1.865024999842E-5,0.09092829239125},default.rate_95%_HPD={8.11117629668932E-4,9.723688785602898E-4},length_95%_HPD={1.865024999842E-5,0.04733355994706},default.rate_range={8.043371843986598E-4,9.990546872916672E-4},default.rate=8.954102044842774E-4,length=0.01736688607690654,posterior=0.018055555555555554,location.rate_95%_HPD={0.5516879634980466,1.0051768922909183},location.rate_median=0.7962444792245914,height_median=0.22025797973297592,location.set.prob={0.0010256410256410256,0.997948717948718,0.0010256410256410256},height_range={0.15064940523693476,0.2695785538394698},location.rate=0.8005081616322505,height_95%_HPD={0.17866823662606968,0.2580224092009027},default.rate_median=8.943252537973525E-4,length_median=0.01240232264593,location="Southeast",location.prob=0.997948717948718,location.set={"RJ","Southeast","Northeast"},location.rate_range={0.48365447154157104,1.194476794143173},height=0.21915639932072523]:0.001087711323133,553[&length_range={0.007186153081433,0.275005774399},default.rate_95%_HPD={8.107212746362808E-4,9.728337194427039E-4},length_95%_HPD={0.04886506513932,0.1567679598461},default.rate_range={8.000261883460774E-4,9.999956221596782E-4},default.rate=8.93447556451968E-4,length=0.11334471156436764,location.rate_95%_HPD={0.5897047145561718,1.0247004167779792},location.rate_median=0.8028053243761422,height_median=0.11506849315082951,location.set.prob={1.0},height_range={0.11506849315067857,0.1150684931509855},location.rate=0.8073631393398963,height_95%_HPD={0.1150684931507509,0.11506849315090917},default.rate_median=8.92455972395866E-4,length_median=0.1149117985932,location="Southeast",location.prob=1.0,location.set={"Southeast"},location.rate_range={0.42448391338960223,1.331227935658132},height=0.11506849315082956]:0.1020386624546)[&length_range={5.582111036129E-6,0.05480706094899},default.rate_95%_HPD={8.394237393136227E-4,9.828197240209489E-4},length_95%_HPD={5.582111036129E-6,0.04105314118351},default.rate_range={8.186638436969021E-4,9.892354282590359E-4},default.rate=9.031623452749412E-4,length=0.01432203435312629,posterior=0.0012037037037037038,location.rate_95%_HPD={0.6055656929802192,0.9978620026327789},location.rate_median=0.7805061847020824,height_median=0.22874665143266867,location.set.prob={1.0},height_range={0.1942722595101104,0.2684293144044171},location.rate=0.7833016503948191,height_95%_HPD={0.19984757058874106,0.25673592756873187},default.rate_median=8.984649912888067E-4,length_median=0.01092034410262,location="Southeast",location.prob=1.0,location.set={"Southeast"},location.rate_range={0.5201873710694495,0.9978620026327789},height=0.22885948121784866]:0.04035670447756)[&length_range={0.00612494961108,0.04185035937481},default.rate_95%_HPD={8.87778439597995E-4,9.427472258843475E-4},length_95%_HPD={0.00612494961108,0.04185035937481},default.rate_range={8.87778439597995E-4,9.427472258843475E-4},default.rate=9.206569972487565E-4,length=0.019150145615953667,posterior=5.555555555555556E-5,location.rate_95%_HPD={0.5817388180442493,0.8124187585461015},location.rate_median=0.7236560492019553,height_median=0.25746386008299665,location.set.prob={1.0},height_range={0.1928986330029205,0.304554340045616},location.rate=0.705937875264102,height_95%_HPD={0.1928986330029205,0.304554340045616},default.rate_median=9.31445326263927E-4,length_median=0.009475127861971,location="Southeast",location.prob=1.0,location.set={"Southeast"},location.rate_range={0.5817388180442493,0.8124187585461015},height=0.25163894437717776]:0.00612494961108,((((148[&length_range={0.01285311112461,0.2442927522025},default.rate_95%_HPD={8.107212746362808E-4,9.728337194427039E-4},length_95%_HPD={0.04737606179253,0.1867496837814},default.rate_range={8.000261883460774E-4,9.999956221596782E-4},default.rate=8.93447556451968E-4,length=0.1021416123396435,location.rate_95%_HPD={0.5897047145561718,1.0247004167779792},location.rate_median=0.8028053243761422,height_median=0.16712328767130202,location.set.prob={1.0},height_range={0.16712328767116463,0.16712328767145307},location.rate=0.8073631393398963,height_95%_HPD={0.16712328767123058,0.16712328767137036},default.rate_median=8.92455972395866E-4,length_median=0.090890366558885,location="Northeast",location.prob=1.0,location.set={"Northeast"},location.rate_range={0.42448391338960223,1.331227935658132},height=0.16712328767134196]:0.07392060660817,525[&length_range={0.001894379088381,0.2574755686567},default.rate_95%_HPD={8.107212746362808E-4,9.728337194427039E-4},length_95%_HPD={0.0517100825959,0.1386013189118},default.rate_range={8.000261883460774E-4,9.999956221596782E-4},default.rate=8.93447556451968E-4,length=0.09778196414641352,location.rate_95%_HPD={0.5897047145561718,1.0247004167779792},location.rate_median=0.8028053243761422,height_median=0.13424657534255863,location.set.prob={1.0},height_range={0.13424657534241946,0.13424657534270518},location.rate=0.8073631393398963,height_95%_HPD={0.13424657534248696,0.13424657534263412},default.rate_median=8.92455972395866E-4,length_median=0.09976611858943,location="Southeast",location.prob=1.0,location.set={"Southeast"},location.rate_range={0.42448391338960223,1.331227935658132},height=0.13424657534245904]:0.1067973189369)[&length_range={9.975033405804E-5,0.1776729982771},default.rate_95%_HPD={8.113267495519834E-4,9.716707942558308E-4},length_95%_HPD={1.738452205452E-4,0.07322111133975},default.rate_range={8.001099195175662E-4,9.99797721891956E-4},default.rate=8.908666678177945E-4,length=0.027754456158287633,posterior=0.2684814814814815,location.rate_95%_HPD={0.604387540217099,1.0333189545226045},location.rate_median=0.8102227463399553,height_median=0.23675202211311558,location.set.prob={0.0033108014898606706,0.009311629190233135,0.002069250931162919,0.0031728514277831426,0.38219064698579114,0.599944819975169},height_range={0.17997639879588728,0.3599682342935512},location.rate=0.8146788771106401,height_95%_HPD={0.20751386739771166,0.27255255466480804},default.rate_median=8.895494446146792E-4,length_median=0.022127680787295,location="Northeast",location.prob=0.599944819975169,location.set={"CentreWest","RJ","South","North","Southeast","Northeast"},location.rate_range={0.4678605747536993,1.3138309017180168},height=0.2377535533417658]:0.01938256303835,(554[&length_range={0.006806328156985,0.2371481484094},default.rate_95%_HPD={8.107212746362808E-4,9.728337194427039E-4},length_95%_HPD={0.03789485664997,0.1277680536034},default.rate_range={8.000261883460774E-4,9.999956221596782E-4},default.rate=8.93447556451968E-4,length=0.07971302972138057,location.rate_95%_HPD={0.5897047145561718,1.0247004167779792},location.rate_median=0.8028053243761422,height_median=0.12054794520554435,location.set.prob={1.0},height_range={0.12054794520538797,0.12054794520568207},location.rate=0.8073631393398963,height_95%_HPD={0.1205479452054764,0.12054794520560835},default.rate_median=8.92455972395866E-4,length_median=0.0772040395825,location="Southeast",location.prob=1.0,location.set={"Southeast"},location.rate_range={0.42448391338960223,1.331227935658132},height=0.12054794520554424]:0.1009062183793,566[&length_range={1.318971131815E-4,0.1379776316973},default.rate_95%_HPD={8.107212746362808E-4,9.728337194427039E-4},length_95%_HPD={0.002383946713103,0.09109177635287},default.rate_range={8.000261883460774E-4,9.999956221596782E-4},default.rate=8.93447556451968E-4,length=0.04450208307942684,location.rate_95%_HPD={0.5897047145561718,1.0247004167779792},location.rate_median=0.8028053243761422,height_median=0.15616438356164514,location.set.prob={1.0},height_range={0.15616438356151247,0.15616438356178075},location.rate=0.8073631393398963,height_95%_HPD={0.1561643835615868,0.1561643835617048},default.rate_median=8.92455972395866E-4,length_median=0.042192164336700005,location="Southeast",location.prob=1.0,location.set={"Southeast"},location.rate_range={0.42448391338960223,1.331227935658132},height=0.15616438356163273]:0.0652897800232)[&length_range={8.920369676987E-4,0.1894530115902},default.rate_95%_HPD={8.131542823638261E-4,9.761916169333855E-4},length_95%_HPD={0.008909644550676,0.08929503688747},default.rate_range={8.000261883460774E-4,9.999859899412732E-4},default.rate=8.947625098019701E-4,length=0.04825423371575508,posterior=0.8166296296296296,location.rate_95%_HPD={0.5935101334330464,1.030133191127385},location.rate_median=0.804204611097789,height_median=0.19181113411587092,location.set.prob={6.803029615855594E-5,9.070706154474125E-5,9.070706154474125E-5,0.9993196970384144,4.30858542337521E-4},height_range={0.15629628067483226,0.2941420152589162},location.rate=0.8087182758380017,height_95%_HPD={0.15914403035974045,0.2303088333117712},default.rate_median=8.938936515556968E-4,length_median=0.04622750088371,location="Southeast",location.prob=0.9993196970384144,location.set={"CentreWest","RJ","South","Southeast","Northeast"},location.rate_range={0.42448391338960223,1.331227935658132},height=0.19352813601069835]:0.03897229373298)[&length_range={4.485105235208E-6,0.03429335191124},default.rate_95%_HPD={8.114493076431973E-4,9.715621393792743E-4},length_95%_HPD={4.485105235208E-6,0.02246849854473},default.rate_range={8.114493076431973E-4,9.997432936842084E-4},default.rate=8.918722498114601E-4,length=0.00800278830598698,posterior=9.074074074074074E-4,location.rate_95%_HPD={0.6448715000969489,1.048920587920006},location.rate_median=0.8048876312277334,height_median=0.24629448361178807,location.set.prob={1.0},height_range={0.21945695453111935,0.26933912439878593},location.rate=0.8151081431527175,height_95%_HPD={0.21945695453111935,0.26159422534956067},default.rate_median=8.87778439597995E-4,length_median=0.0051017038721,location="Southeast",location.prob=1.0,location.set={"Southeast"},location.rate_range={0.5745272040301751,1.063863589968118},height=0.24540024815133812]:5.03376584215E-4,((385[&length_range={0.05756644140272,0.163023906078},default.rate_95%_HPD={8.107212746362808E-4,9.728337194427039E-4},length_95%_HPD={0.05798015322978,0.1007332475241},default.rate_range={8.000261883460774E-4,9.999956221596782E-4},default.rate=8.93447556451968E-4,length=0.07442247928494834,location.rate_95%_HPD={0.5897047145561718,1.0247004167779792},location.rate_median=0.8028053243761422,height_median=0.09589041095887296,location.set.prob={1.0},height_range={0.09589041095874229,0.0958904109590179},location.rate=0.8073631393398963,height_95%_HPD={0.09589041095881173,0.09589041095893303},default.rate_median=8.92455972395866E-4,length_median=0.07169353293137501,location="RJ",location.prob=1.0,location.set={"RJ"},location.rate_range={0.42448391338960223,1.331227935658132},height=0.09589041095887355]:0.07285136578436,337[&length_range={3.219482730271E-5,0.1054896595025},default.rate_95%_HPD={8.107212746362808E-4,9.728337194427039E-4},length_95%_HPD={4.459066543618E-4,0.04319900094867},default.rate_range={8.000261883460774E-4,9.999956221596782E-4},default.rate=8.93447556451968E-4,length=0.0168882327095334,location.rate_95%_HPD={0.5897047145561718,1.0247004167779792},location.rate_median=0.8028053243761422,height_median=0.15342465753428758,location.set.prob={1.0},height_range={0.1534246575341523,0.15342465753441353},location.rate=0.8073631393398963,height_95%_HPD={0.15342465753422796,0.15342465753434548},default.rate_median=8.92455972395866E-4,length_median=0.014159286355960001,location="RJ",location.prob=1.0,location.set={"RJ"},location.rate_range={0.42448391338960223,1.331227935658132},height=0.15342465753428228]:0.01531711920894)[&length_range={0.003066617855631,0.165030503294},default.rate_95%_HPD={8.107212746362808E-4,9.728337194427039E-4},length_95%_HPD={0.02725710520457,0.09980922173522},default.rate_range={8.000261883460774E-4,9.999956221596782E-4},default.rate=8.93447556451968E-4,length=0.06162441277629116,posterior=1.0,location.rate_95%_HPD={0.5897047145561718,1.0247004167779792},location.rate_median=0.8028053243761422,height_median=0.16758394389023984,location.set.prob={7.407407407407407E-5,0.9935,0.005962962962962963,4.62962962962963E-4},height_range={0.15345685236159612,0.25891431703685497},location.rate=0.8073631393398963,height_95%_HPD={0.15387056418864992,0.19662365848298402},default.rate_median=8.92455972395866E-4,length_median=0.0603945565785,location="RJ",location.prob=0.9935,location.set={"CentreWest","RJ","Southeast","Northeast"},location.rate_range={0.42448391338960223,1.331227935658132},height=0.17031289024382143]:0.07064766962539,562[&length_range={0.006360533725859,0.1678454870202},default.rate_95%_HPD={8.107212746362808E-4,9.728337194427039E-4},length_95%_HPD={0.02616347817931,0.09359694741331},default.rate_range={8.000261883460774E-4,9.999956221596782E-4},default.rate=8.93447556451968E-4,length=0.059347758151305094,location.rate_95%_HPD={0.5897047145561718,1.0247004167779792},location.rate_median=0.8028053243761422,height_median=0.1726027397260168,location.set.prob={1.0},height_range={0.17260273972589596,0.17260273972615303},location.rate=0.8073631393398963,height_95%_HPD={0.1726027397259579,0.17260273972607398},default.rate_median=8.92455972395866E-4,length_median=0.05790098163049,location="Southeast",location.prob=1.0,location.set={"Southeast"},location.rate_range={0.42448391338960223,1.331227935658132},height=0.17260273972603368]:0.0667867066426)[&length_range={1.829738707441E-4,0.224908792464},default.rate_95%_HPD={8.103934769319418E-4,9.724147179052223E-4},length_95%_HPD={0.002635536349775,0.07786285369092},default.rate_range={8.000261883460774E-4,9.999956221596782E-4},default.rate=8.934518624875605E-4,length=0.03537814039830832,posterior=0.9937592592592592,location.rate_95%_HPD={0.5897047145561718,1.0247004167779792},location.rate_median=0.8029041360099759,height_median=0.23042827159476614,location.set.prob={0.0022361776270428415,0.36349067327581386,3.7269627117380693E-4,1.8634813558690347E-4,0.5793749883532415,0.054339116337141044},height_range={0.17896327345183144,0.3404482267462355},location.rate=0.8074917045964077,height_95%_HPD={0.19880633564534134,0.26618747203124316},default.rate_median=8.924980778727263E-4,length_median=0.03130006040463,location="Southeast",location.prob=0.5793749883532415,location.set={"CentreWest","RJ","South","North","Southeast","Northeast"},location.rate_range={0.42448391338960223,1.331227935658132},height=0.23187890943424505]:0.02154038753342)[&length_range={0.002494390886461,0.003190429669532},default.rate_95%_HPD={8.710364406494654E-4,8.87778439597995E-4},length_95%_HPD={0.002494390886461,0.003190429669532},default.rate_range={8.710364406494654E-4,8.87778439597995E-4},default.rate=8.794074401237302E-4,length=0.0028424102779965,posterior=3.7037037037037037E-5,location.rate_95%_HPD={0.7563054795204732,0.8124187585461015},location.rate_median=0.7843621190332873,height_median=0.2623133401776,location.set.prob={1.0},height_range={0.26092983390199825,0.2636968464532017},location.rate=0.7843621190332873,height_95%_HPD={0.26092983390199825,0.2636968464532017},default.rate_median=8.794074401237302E-4,length_median=0.0028424102779965,location="Southeast",location.prob=1.0,location.set={"Southeast"},location.rate_range={0.7563054795204732,0.8124187585461015},height=0.2623133401776]:0.002494390886461,(((578[&length_range={0.02347383809652,0.2930432789207},default.rate_95%_HPD={8.107212746362808E-4,9.728337194427039E-4},length_95%_HPD={0.08458848993736,0.1909492779677},default.rate_range={8.000261883460774E-4,9.999956221596782E-4},default.rate=8.93447556451968E-4,length=0.1389489673098022,location.rate_95%_HPD={0.5897047145561718,1.0247004167779792},location.rate_median=0.8028053243761422,height_median=0.10136986301381512,location.set.prob={1.0},height_range={0.10136986301366091,0.101369863013963},location.rate=0.8073631393398963,height_95%_HPD={0.10136986301373374,0.10136986301389694},default.rate_median=8.92455972395866E-4,length_median=0.13711465064195,location="Southeast",location.prob=1.0,location.set={"Southeast"},location.rate_range={0.42448391338960223,1.331227935658132},height=0.1013698630138719]:0.1150735816903,524[&length_range={0.004074003536118,0.2077947166067},default.rate_95%_HPD={8.107212746362808E-4,9.728337194427039E-4},length_95%_HPD={0.02703544586337,0.0999122798547},default.rate_range={8.000261883460774E-4,9.999956221596782E-4},default.rate=8.93447556451968E-4,length=0.06248383180428401,location.rate_95%_HPD={0.5897047145561718,1.0247004167779792},location.rate_median=0.8028053243761422,height_median=0.1863013698630311,location.set.prob={1.0},height_range={0.18630136986291224,0.18630136986315715},location.rate=0.8073631393398963,height_95%_HPD={0.1863013698629719,0.18630136986308904},default.rate_median=8.92455972395866E-4,length_median=0.061671950643255,location="Southeast",location.prob=1.0,location.set={"Southeast"},location.rate_range={0.42448391338960223,1.331227935658132},height=0.18630136986303178]:0.03014207484104)[&length_range={1.445518614754E-5,0.09105888721563},default.rate_95%_HPD={8.14699352322448E-4,9.728044983705049E-4},length_95%_HPD={1.445518614754E-5,0.0355371041353},default.rate_range={8.003995111246011E-4,9.975254838608652E-4},default.rate=8.928312039891012E-4,length=0.01200221862436662,posterior=0.017277777777777777,location.rate_95%_HPD={0.6139416118620633,1.044144090275749},location.rate_median=0.8039974422040624,height_median=0.23933543024249665,location.set.prob={0.0010718113612004287,0.0010718113612004287,0.9978563772775991},height_range={0.2053766955901902,0.31614711187491723},location.rate=0.8060845614209015,height_95%_HPD={0.21513950740226692,0.2641773323749698},default.rate_median=8.910057090932079E-4,length_median=0.008132901015059,location="Southeast",location.prob=0.9978563772775991,location.set={"CentreWest","RJ","Southeast"},location.rate_range={0.5260843957819437,1.2133082781367202},height=0.24004745705190111]:0.01218575513593,(221[&length_range={4.262066998683E-4,0.303436729427},default.rate_95%_HPD={8.107212746362808E-4,9.728337194427039E-4},length_95%_HPD={0.0253622137827,0.1833154732048},default.rate_range={8.000261883460774E-4,9.999956221596782E-4},default.rate=8.93447556451968E-4,length=0.09272020022088635,location.rate_95%_HPD={0.5897047145561718,1.0247004167779792},location.rate_median=0.8028053243761422,height_median=0.027397260274028723,location.set.prob={1.0},height_range={0.027397260273867463,0.02739726027419198},location.rate=0.8073631393398963,height_95%_HPD={0.027397260273955837,0.027397260274101387},default.rate_median=8.92455972395866E-4,length_median=0.0900957804877,location="CentreWest",location.prob=1.0,location.set={"CentreWest"},location.rate_range={0.42448391338960223,1.331227935658132},height=0.027397260274028615]:0.114395037429,(211[&length_range={0.01103575268451,0.2167130406764},default.rate_95%_HPD={8.107212746362808E-4,9.728337194427039E-4},length_95%_HPD={0.01113904594253,0.0732944861202},default.rate_range={8.000261883460774E-4,9.999956221596782E-4},default.rate=8.93447556451968E-4,length=0.03226809795146305,location.rate_95%_HPD={0.5897047145561718,1.0247004167779792},location.rate_median=0.8028053243761422,height_median=0.016438356164371948,location.set.prob={1.0},height_range={0.016438356164226064,0.01643835616451661},location.rate=0.8073631393398963,height_95%_HPD={0.016438356164299783,0.016438356164439394},default.rate_median=8.92455972395866E-4,length_median=0.024562075044085,location="CentreWest",location.prob=1.0,location.set={"CentreWest"},location.rate_range={0.42448391338960223,1.331227935658132},height=0.016438356164371837]:0.01211385380489,220[&length_range={7.684857484969E-5,0.2057541365668},default.rate_95%_HPD={8.107212746362808E-4,9.728337194427039E-4},length_95%_HPD={1.801418328734E-4,0.06233558201055},default.rate_range={8.000261883460774E-4,9.999956221596782E-4},default.rate=8.93447556451968E-4,length=0.021309193841806087,location.rate_95%_HPD={0.5897047145561718,1.0247004167779792},location.rate_median=0.8028053243761422,height_median=0.02739726027402878,location.set.prob={1.0},height_range={0.027397260273879398,0.027397260274176605},location.rate=0.8073631393398963,height_95%_HPD={0.027397260273956947,0.027397260274096003},default.rate_median=8.92455972395866E-4,length_median=0.013603170934425,location="CentreWest",location.prob=1.0,location.set={"CentreWest"},location.rate_range={0.42448391338960223,1.331227935658132},height=0.027397260274028765]:0.001154949695229)[&length_range={0.002403865148493,0.3253971050834},default.rate_95%_HPD={8.107212746362808E-4,9.728337194427039E-4},length_95%_HPD={0.01517511750668,0.1812663858326},default.rate_range={8.000261883460774E-4,9.999956221596782E-4},default.rate=8.93447556451968E-4,length=0.08328351567235635,posterior=1.0,location.rate_95%_HPD={0.5897047145561718,1.0247004167779792},location.rate_median=0.8028053243761422,height_median=0.041000431208452176,location.set.prob={0.9996111111111111,1.8518518518518518E-5,3.5185185185185184E-4,1.8518518518518518E-5},height_range={0.027474108848862255,0.23315139684082264},location.rate=0.8073631393398963,height_95%_HPD={0.027577402106902127,0.08973284228462969},default.rate_median=8.92455972395866E-4,length_median=0.07595029874008,location="CentreWest",location.prob=0.9996111111111111,location.set={"CentreWest","RJ","Southeast","Northeast"},location.rate_range={0.42448391338960223,1.331227935658132},height=0.04870645411583474]:0.1132400877337)[&length_range={7.736509805567E-7,0.1837730213063},default.rate_95%_HPD={8.081418079180344E-4,9.676474676714979E-4},length_95%_HPD={7.736509805567E-7,0.07460961431446},default.rate_range={8.000764837166105E-4,9.990796286740934E-4},default.rate=8.940284706497731E-4,length=0.02177952657327636,posterior=0.031037037037037037,location.rate_95%_HPD={0.5939291879038867,1.0125808487278738},location.rate_median=0.804712270663215,height_median=0.10854805766708414,location.set.prob={1.0},height_range={0.04063733364291355,0.25579322754479317},location.rate=0.8104119358375564,height_95%_HPD={0.061385978597452096,0.147443051036855},default.rate_median=8.925142282426761E-4,length_median=0.01365099197201,location="CentreWest",location.prob=1.0,location.set={"CentreWest"},location.rate_range={0.5201384722061648,1.2335390949332938},height=0.10938883343130312]:0.08683690213701)[&default.rate=8.87778439597995E-4,length=0.02901790694235,posterior=1.8518518518518518E-5,location="Southeast",location.prob=1.0,location.set={"Southeast"},location.set.prob={1.0},height=0.22862919983997027,location.rate=0.8124187585461015]:0.02901790694235,((((331[&length_range={0.002092647209926,0.2364459884636},default.rate_95%_HPD={8.107212746362808E-4,9.728337194427039E-4},length_95%_HPD={0.03994536260503,0.12264196014},default.rate_range={8.000261883460774E-4,9.999956221596782E-4},default.rate=8.93447556451968E-4,length=0.0825305857543123,location.rate_95%_HPD={0.5897047145561718,1.0247004167779792},location.rate_median=0.8028053243761422,height_median=0.16712328767130197,location.set.prob={1.0},height_range={0.16712328767116147,0.16712328767145007},location.rate=0.8073631393398963,height_95%_HPD={0.16712328767124096,0.16712328767136353},default.rate_median=8.92455972395866E-4,length_median=0.083718524545045,location="RJ",location.prob=1.0,location.set={"RJ"},location.rate_range={0.42448391338960223,1.331227935658132},height=0.16712328767134232]:0.07197934848805,(625[&length_range={0.05463903447614,0.3379838152717},default.rate_95%_HPD={8.107212746362808E-4,9.728337194427039E-4},length_95%_HPD={0.1192164156792,0.2295725003485},default.rate_range={8.000261883460774E-4,9.999956221596782E-4},default.rate=8.93447556451968E-4,length=0.18222235135639767,location.rate_95%_HPD={0.5897047145561718,1.0247004167779792},location.rate_median=0.8028053243761422,height_median=0.03287671232874334,location.set.prob={1.0},height_range={0.03287671232858469,0.03287671232889705},location.rate=0.8073631393398963,height_95%_HPD={0.03287671232865991,0.03287671232882544},default.rate_median=8.92455972395866E-4,length_median=0.18597586961515,location="Southeast",location.prob=1.0,location.set={"Southeast"},location.rate_range={0.42448391338960223,1.331227935658132},height=0.032876712328743264]:0.2048237548628,295[&length_range={0.001887376264619,0.1839912178949},default.rate_95%_HPD={8.107212746362808E-4,9.728337194427039E-4},length_95%_HPD={0.0233229686303,0.09044986983624},default.rate_range={8.000261883460774E-4,9.999956221596782E-4},default.rate=8.93447556451968E-4,length=0.058006905626663635,location.rate_95%_HPD={0.5897047145561718,1.0247004167779792},location.rate_median=0.8028053243761422,height_median=0.178082191780959,location.set.prob={1.0},height_range={0.17808219178082915,0.17808219178108547},location.rate=0.8073631393398963,height_95%_HPD={0.17808219178090087,0.17808219178101686},default.rate_median=8.92455972395866E-4,length_median=0.05773294578129,location="Southeast",location.prob=1.0,location.set={"Southeast"},location.rate_range={0.42448391338960223,1.331227935658132},height=0.17808219178095816]:0.05961827541063)[&length_range={1.774565369073E-5,0.08704264720749},default.rate_95%_HPD={8.102469466040073E-4,9.709225791966574E-4},length_95%_HPD={1.774565369073E-5,0.03977144935669},default.rate_range={8.019966595877888E-4,9.96364004810774E-4},default.rate=8.965894358918647E-4,length=0.013436636040118917,posterior=0.009259259259259259,location.rate_95%_HPD={0.6050849847234128,1.005642218134742},location.rate_median=0.8051695133472586,height_median=0.2264542483166362,location.set.prob={0.002,0.998},height_range={0.18557162090774776,0.26977295043603855},location.rate=0.8039750863732708,height_95%_HPD={0.1984181644879035,0.2550060503290099},default.rate_median=8.970274644595985E-4,length_median=0.009040459186895,location="Southeast",location.prob=0.998,location.set={"CentreWest","Southeast"},location.rate_range={0.54280045357609,1.1220674183911352},height=0.22757893280836422]:0.001402168967764)[&default.rate=8.87778439597995E-4,length=0.001276537661186,posterior=1.8518518518518518E-5,location="Southeast",location.prob=1.0,location.set={"Southeast"},location.set.prob={1.0},height=0.23910263615931726,location.rate=0.8124187585461015]:0.001276537661186,(534[&length_range={0.00306870642184,0.2689046706004},default.rate_95%_HPD={8.107212746362808E-4,9.728337194427039E-4},length_95%_HPD={0.04164037264083,0.1808902903283},default.rate_range={8.000261883460774E-4,9.999956221596782E-4},default.rate=8.93447556451968E-4,length=0.12522517297697983,location.rate_95%_HPD={0.5897047145561718,1.0247004167779792},location.rate_median=0.8028053243761422,height_median=0.08219178082208639,location.set.prob={1.0},height_range={0.0821917808219308,0.08219178082223938},location.rate=0.8073631393398963,height_95%_HPD={0.08219178082200385,0.08219178082216327},default.rate_median=8.92455972395866E-4,length_median=0.13542808400685,location="Southeast",location.prob=1.0,location.set={"Southeast"},location.rate_range={0.42448391338960223,1.331227935658132},height=0.0821917808220865]:0.1375827421891,523[&length_range={6.793642188169E-5,0.1663597325589},default.rate_95%_HPD={8.107212746362808E-4,9.728337194427039E-4},length_95%_HPD={0.01006843484382,0.07479978684288},default.rate_range={8.000261883460774E-4,9.999956221596782E-4},default.rate=8.93447556451968E-4,length=0.04358149309960749,location.rate_95%_HPD={0.5897047145561718,1.0247004167779792},location.rate_median=0.8028053243761422,height_median=0.18904109589038853,location.set.prob={1.0},height_range={0.18904109589026472,0.18904109589052498},location.rate=0.8073631393398963,height_95%_HPD={0.18904109589033086,0.18904109589044604},default.rate_median=8.92455972395866E-4,length_median=0.043677648925615,location="Southeast",location.prob=1.0,location.set={"Southeast"},location.rate_range={0.42448391338960223,1.331227935658132},height=0.18904109589038978]:0.03073342712077)[&length_range={4.971243095175E-6,0.1397699660104},default.rate_95%_HPD={8.051602766088544E-4,9.687876313504765E-4},length_95%_HPD={4.971243095175E-6,0.04179982544257},default.rate_range={8.011054014317121E-4,9.956994760705446E-4},default.rate=8.926102175029005E-4,length=0.01601636556241079,posterior=0.019666666666666666,location.rate_95%_HPD={0.6082358262696516,1.0185186353744233},location.rate_median=0.8043826294855423,height_median=0.21967513204456657,location.set.prob={9.416195856873823E-4,0.9990583804143126},height_range={0.19054544081091054,0.26661716812979774},location.rate=0.8076033414348289,height_95%_HPD={0.1917552783356743,0.24815164435923123},default.rate_median=8.911793031601161E-4,length_median=0.012791709515195,location="Southeast",location.prob=0.9990583804143126,location.set={"South","Southeast"},location.rate_range={0.473303510504326,1.220992376935512},height=0.2215746285619183]:0.02060465080938)[&length_range={0.006326847523801,0.0210556276365},default.rate_95%_HPD={8.277265873699572E-4,8.87778439597995E-4},length_95%_HPD={0.006326847523801,0.0210556276365},default.rate_range={8.277265873699572E-4,8.87778439597995E-4},default.rate=8.577525134839761E-4,length=0.013691237580150499,posterior=3.7037037037037037E-5,location.rate_95%_HPD={0.759535936865339,0.8124187585461015},location.rate_median=0.7859773477057203,height_median=0.23681642614386617,location.set.prob={1.0},height_range={0.23325367846722905,0.24037917382050325},location.rate=0.7859773477057203,height_95%_HPD={0.23325367846722905,0.24037917382050325},default.rate_median=8.577525134839761E-4,length_median=0.013691237580150499,location="Southeast",location.prob=1.0,location.set={"Southeast"},location.rate_range={0.759535936865339,0.8124187585461015},height=0.23681642614386617]:0.006326847523801,(612[&length_range={0.01357116657064,0.3165289669311},default.rate_95%_HPD={8.107212746362808E-4,9.728337194427039E-4},length_95%_HPD={0.06062418135707,0.1990899346258},default.rate_range={8.000261883460774E-4,9.999956221596782E-4},default.rate=8.93447556451968E-4,length=0.15265218945109127,location.rate_95%_HPD={0.5897047145561718,1.0247004167779792},location.rate_median=0.8028053243761422,height_median=0.0739726027397864,location.set.prob={1.0},height_range={0.0739726027396308,0.07397260273993911},location.rate=0.8073631393398963,height_95%_HPD={0.07397260273970652,0.07397260273986933},default.rate_median=8.92455972395866E-4,length_median=0.15497858608054998,location="Southeast",location.prob=1.0,location.set={"Southeast"},location.rate_range={0.42448391338960223,1.331227935658132},height=0.07397260273978637]:0.143796281542,(516[&length_range={0.0285871593769,0.2918056504269},default.rate_95%_HPD={8.107212746362808E-4,9.728337194427039E-4},length_95%_HPD={0.09179419813623,0.1777561371361},default.rate_range={8.000261883460774E-4,9.999956221596782E-4},default.rate=8.93447556451968E-4,length=0.13957789919390154,location.rate_95%_HPD={0.5897047145561718,1.0247004167779792},location.rate_median=0.8028053243761422,height_median=0.098630136986458,location.set.prob={1.0},height_range={0.09863013698630119,0.09863013698660955},location.rate=0.8073631393398963,height_95%_HPD={0.09863013698637679,0.0986301369865406},default.rate_median=8.92455972395866E-4,length_median=0.13931579497649998,location="Southeast",location.prob=1.0,location.set={"Southeast"},location.rate_range={0.42448391338960223,1.331227935658132},height=0.09863013698651042]:0.1145629532747,606[&length_range={0.02236151929689,0.3144638422704},default.rate_95%_HPD={8.107212746362808E-4,9.728337194427039E-4},length_95%_HPD={0.09101511520463,0.1961518058128},default.rate_range={8.000261883460774E-4,9.999956221596782E-4},default.rate=8.93447556451968E-4,length=0.15307618891472777,location.rate_95%_HPD={0.5897047145561718,1.0247004167779792},location.rate_median=0.8028053243761422,height_median=0.07671232876714384,location.set.prob={1.0},height_range={0.07671232876698797,0.07671232876728923},location.rate=0.8073631393398963,height_95%_HPD={0.07671232876706213,0.07671232876722617},default.rate_median=8.92455972395866E-4,length_median=0.15588859138,location="Southeast",location.prob=1.0,location.set={"Southeast"},location.rate_range={0.42448391338960223,1.331227935658132},height=0.07671232876714146]:0.136480761494)[&length_range={6.353031951345E-6,0.1133415939806},default.rate_95%_HPD={8.137250159021453E-4,9.680731536641171E-4},length_95%_HPD={6.353031951345E-6,0.04375970785467},default.rate_range={8.009073975962505E-4,9.976584100597162E-4},default.rate=8.906846204502869E-4,length=0.014782134289149746,posterior=0.019203703703703702,location.rate_95%_HPD={0.6121330066569829,1.015443470423368},location.rate_median=0.800098086852817,height_median=0.22888805489381825,location.set.prob={0.0028929604628736743,9.643201542912247E-4,0.9951783992285439,9.643201542912247E-4},height_range={0.13264501017701397,0.323734831878225},location.rate=0.8040276124134227,height_95%_HPD={0.1905790356038394,0.262847104272391},default.rate_median=8.897933029381207E-4,length_median=0.0103485620477,location="Southeast",location.prob=0.9951783992285439,location.set={"RJ","South","Southeast","Northeast"},location.rate_range={0.48943982212220183,1.1617753666967476},height=0.22780185414407467]:0.004575794020651)[&length_range={1.741298792887E-5,0.05767343615561},default.rate_95%_HPD={8.258375296044082E-4,9.60415004246866E-4},length_95%_HPD={1.741298792887E-5,0.03211359636139},default.rate_range={8.109261835916672E-4,9.729453224648137E-4},default.rate=8.857661080233479E-4,length=0.011166254641204021,posterior=0.0012222222222222222,location.rate_95%_HPD={0.6364909388019899,0.9797107746021678},location.rate_median=0.8192926793801663,height_median=0.23829572719125017,location.set.prob={1.0},height_range={0.17420655929890413,0.2708404986821371},location.rate=0.8195943560048337,height_95%_HPD={0.18981704072633895,0.2623966319889948},default.rate_median=8.837379805181501E-4,length_median=0.008818983481008,location="Southeast",location.prob=1.0,location.set={"Southeast"},location.rate_range={0.6133776840467217,1.0411998114952044},height=0.23532157307258542]:0.02893713706257)[&default.rate=8.87778439597995E-4,length=0.007603157491066,posterior=1.8518518518518518E-5,location="Southeast",location.prob=1.0,location.set={"Southeast"},location.set.prob={1.0},height=0.24670602134430425,location.rate=0.8124187585461015]:0.007603157491066,(362[&length_range={0.04109617191464,0.1701324040842},default.rate_95%_HPD={8.107212746362808E-4,9.728337194427039E-4},length_95%_HPD={0.04109617191464,0.09384743304668},default.rate_range={8.000261883460774E-4,9.999956221596782E-4},default.rate=8.93447556451968E-4,length=0.05749466397684901,location.rate_95%_HPD={0.5897047145561718,1.0247004167779792},location.rate_median=0.8028053243761422,height_median=0.11780821917818701,location.set.prob={1.0},height_range={0.11780821917804912,0.11780821917833251},location.rate=0.8073631393398963,height_95%_HPD={0.11780821917812484,0.11780821917824713},default.rate_median=8.92455972395866E-4,length_median=0.052239310245595,location="RJ",location.prob=1.0,location.set={"RJ"},location.rate_range={0.42448391338960223,1.331227935658132},height=0.11780821917818686]:0.04633174136396,332[&length_range={2.815038255555E-7,0.1290365136734},default.rate_95%_HPD={8.107212746362808E-4,9.728337194427039E-4},length_95%_HPD={2.815038255555E-7,0.05275154263586},default.rate_range={8.000261883460774E-4,9.999956221596782E-4},default.rate=8.93447556451968E-4,length=0.016398773566033142,location.rate_95%_HPD={0.5897047145561718,1.0247004167779792},location.rate_median=0.8028053243761422,height_median=0.15890410958900247,location.set.prob={1.0},height_range={0.1589041095888638,0.15890410958914947},location.rate=0.8073631393398963,height_95%_HPD={0.1589041095889423,0.1589041095890621},default.rate_median=8.92455972395866E-4,length_median=0.01114341983478,location="RJ",location.prob=1.0,location.set={"RJ"},location.rate_range={0.42448391338960223,1.331227935658132},height=0.15890410958898146]:0.005235850953141)[&length_range={0.005612482590354,0.22497579373},default.rate_95%_HPD={8.107212746362808E-4,9.728337194427039E-4},length_95%_HPD={0.02617150308899,0.1122813069608},default.rate_range={8.000261883460774E-4,9.999956221596782E-4},default.rate=8.93447556451968E-4,length=0.07267511661820153,posterior=1.0,location.rate_95%_HPD={0.5897047145561718,1.0247004167779792},location.rate_median=0.8028053243761422,height_median=0.17004752942375828,location.set.prob={1.8518518518518518E-5,0.9994259259259259,1.2962962962962963E-4,3.5185185185185184E-4,7.407407407407407E-5},height_range={0.15890439109287907,0.2879406232624312},location.rate=0.8073631393398963,height_95%_HPD={0.15890439109287907,0.21165565222487695},default.rate_median=8.92455972395866E-4,length_median=0.07273141708203,location="RJ",location.prob=0.9994259259259259,location.set={"CentreWest","RJ","South","Southeast","Northeast"},location.rate_range={0.42448391338960223,1.331227935658132},height=0.1753028831550354]:0.09016921829326)[&default.rate=8.87778439597995E-4,length=0.00333792794695,posterior=1.8518518518518518E-5,location="Southeast",location.prob=1.0,location.set={"Southeast"},location.set.prob={1.0},height=0.25430917883537024,location.rate=0.8124187585461015]:0.00333792794695)[&default.rate=8.87778439597995E-4,length=0.005777118006139,posterior=1.8518518518518518E-5,location="Southeast",location.prob=1.0,location.set={"Southeast"},location.set.prob={1.0},height=0.2576471067823203,location.rate=0.8124187585461015]:0.005777118006139)[&default.rate=8.87778439597995E-4,length=1.645849056174E-4,posterior=1.8518518518518518E-5,location="Southeast",location.prob=1.0,location.set={"Southeast"},location.set.prob={1.0},height=0.2634242247884593,location.rate=0.8124187585461015]:1.645849056174E-4)[&default.rate=8.87778439597995E-4,length=0.001496662419912,posterior=1.8518518518518518E-5,location="Southeast",location.prob=1.0,location.set={"Southeast"},location.set.prob={1.0},height=0.26358880969407666,location.rate=0.8124187585461015]:0.001496662419912,((563[&length_range={0.003706917463234,0.2228770255633},default.rate_95%_HPD={8.107212746362808E-4,9.728337194427039E-4},length_95%_HPD={0.03405828556743,0.1038204196365},default.rate_range={8.000261883460774E-4,9.999956221596782E-4},default.rate=8.93447556451968E-4,length=0.07133294969687337,location.rate_95%_HPD={0.5897047145561718,1.0247004167779792},location.rate_median=0.8028053243761422,height_median=0.167123287671302,location.set.prob={1.0},height_range={0.16712328767117074,0.1671232876714337},location.rate=0.8073631393398963,height_95%_HPD={0.16712328767124296,0.16712328767136064},default.rate_median=8.92455972395866E-4,length_median=0.070647372058225,location="Southeast",location.prob=1.0,location.set={"Southeast"},location.rate_range={0.42448391338960223,1.331227935658132},height=0.1671232876713422]:0.08668198620496,521[&length_range={2.15644614209E-5,0.1555362049649},default.rate_95%_HPD={8.107212746362808E-4,9.728337194427039E-4},length_95%_HPD={0.001628453622522,0.04457979189721},default.rate_range={8.000261883460774E-4,9.999956221596782E-4},default.rate=8.93447556451968E-4,length=0.023581910352343433,location.rate_95%_HPD={0.5897047145561718,1.0247004167779792},location.rate_median=0.8028053243761422,height_median=0.2246575342467169,location.set.prob={1.0},height_range={0.22465753424659377,0.22465753424683077},location.rate=0.8073631393398963,height_95%_HPD={0.22465753424665932,0.2246575342467741},default.rate_median=8.92455972395866E-4,length_median=0.022331545987235,location="Southeast",location.prob=1.0,location.set={"Southeast"},location.rate_range={0.42448391338960223,1.331227935658132},height=0.22465753424686807]:0.02914773962954)[&length_range={2.103514834539E-9,0.08507958399465},default.rate_95%_HPD={8.130740714545668E-4,9.703721074582625E-4},length_95%_HPD={2.103514834539E-9,0.02533782013621},default.rate_range={8.028676242814848E-4,9.971669041684875E-4},default.rate=8.901987724165302E-4,length=0.008944081820739379,posterior=0.017925925925925925,location.rate_95%_HPD={0.6019231914354549,1.0219210740878855},location.rate_median=0.8055104190648127,height_median=0.24324142314009206,location.set.prob={1.0},height_range={0.22536068771020074,0.31692750321554214},location.rate=0.8085707223184779,height_95%_HPD={0.227328784257801,0.2627875225223944},default.rate_median=8.886272027987882E-4,length_median=0.0062793485149785,location="Southeast",location.prob=1.0,location.set={"Southeast"},location.rate_range={0.4903739209207486,1.1393804398312843},height=0.24502651275050805]:0.003654296564334,(546[&length_range={0.01378028044778,0.2709824081626},default.rate_95%_HPD={8.107212746362808E-4,9.728337194427039E-4},length_95%_HPD={0.072875361286,0.1541723807231},default.rate_range={8.000261883460774E-4,9.999956221596782E-4},default.rate=8.93447556451968E-4,length=0.11734598125214331,location.rate_95%_HPD={0.5897047145561718,1.0247004167779792},location.rate_median=0.8028053243761422,height_median=0.12054794520554402,location.set.prob={1.0},height_range={0.12054794520539319,0.1205479452057096},location.rate=0.8073631393398963,height_95%_HPD={0.12054794520546352,0.1205479452056224},default.rate_median=8.92455972395866E-4,length_median=0.1168897205494,location="Southeast",location.prob=1.0,location.set={"Southeast"},location.rate_range={0.42448391338960223,1.331227935658132},height=0.12054794520554427]:0.1232074976664,528[&length_range={0.01573424840153,0.2977570611839},default.rate_95%_HPD={8.107212746362808E-4,9.728337194427039E-4},length_95%_HPD={0.0866928212053,0.1773902177222},default.rate_range={8.000261883460774E-4,9.999956221596782E-4},default.rate=8.93447556451968E-4,length=0.1374636467909838,location.rate_95%_HPD={0.5897047145561718,1.0247004167779792},location.rate_median=0.8028053243761422,height_median=0.09589041095887302,location.set.prob={1.0},height_range={0.09589041095871453,0.09589041095903938},location.rate=0.8073631393398963,height_95%_HPD={0.0958904109587913,0.09589041095895512},default.rate_median=8.92455972395866E-4,length_median=0.1390614464571,location="Southeast",location.prob=1.0,location.set={"Southeast"},location.rate_range={0.42448391338960223,1.331227935658132},height=0.09589041095887393]:0.147865031913)[&length_range={4.264507331042E-6,0.06971877075986},default.rate_95%_HPD={8.129231560399762E-4,9.722877654421464E-4},length_95%_HPD={4.264507331042E-6,0.03737161477592},default.rate_range={8.01533018124269E-4,9.97991379998409E-4},default.rate=8.950366995844241E-4,length=0.013249791471972396,posterior=0.01877777777777778,location.rate_95%_HPD={0.5895005612299474,1.0095689494952897},location.rate_median=0.8020804281490296,height_median=0.22828457650309994,location.set.prob={0.0019723865877712033,0.0019723865877712033,0.9940828402366864,0.0019723865877712033},height_range={0.159943258342795,0.28094827771890307},location.rate=0.8039671377810205,height_95%_HPD={0.1952137294554516,0.2612411183520037},default.rate_median=8.933897776752919E-4,length_median=0.00994539623628,location="Southeast",location.prob=0.9940828402366864,location.set={"South","RJ","Southeast","Northeast"},location.rate_range={0.4630148418028432,1.2219205768237447},height=0.2285950801724624]:0.0137041275687)[&length_range={6.084502214321E-4,0.007836927817521},default.rate_95%_HPD={8.277265873699572E-4,9.212631955552665E-4},length_95%_HPD={6.084502214321E-4,0.007836927817521},default.rate_range={8.277265873699572E-4,9.212631955552665E-4},default.rate=8.835361580930599E-4,length=0.00432062823662462,posterior=9.259259259259259E-5,location.rate_95%_HPD={0.568749921203397,0.8293943398299314},location.rate_median=0.799518213661155,height_median=0.2574595704405557,location.set.prob={1.0},height_range={0.25442704121070736,0.26022920990431697},location.rate=0.7539234340211848,height_95%_HPD={0.25442704121070736,0.26022920990431697},default.rate_median=8.87778439597995E-4,length_median=0.003139964032953,location="Southeast",location.prob=1.0,location.set={"Southeast"},location.rate_range={0.568749921203397,0.8293943398299314},height=0.25698099830670157]:0.007625901673433)[&default.rate=8.87778439597995E-4,length=0.003091699772738,posterior=1.8518518518518518E-5,location="Southeast",location.prob=1.0,location.set={"Southeast"},location.set.prob={1.0},height=0.2650854721139887,location.rate=0.8124187585461015]:0.003091699772738)[&default.rate=8.87778439597995E-4,length=3.632595456843E-5,posterior=1.8518518518518518E-5,location="Southeast",location.prob=1.0,location.set={"Southeast"},location.set.prob={1.0},height=0.26817717188672663,location.rate=0.8124187585461015]:3.632595456843E-5)[&default.rate=8.87778439597995E-4,length=0.01313327387327,posterior=1.8518518518518518E-5,location="Southeast",location.prob=1.0,location.set={"Southeast"},location.set.prob={1.0},height=0.2682134978412951,location.rate=0.8124187585461015]:0.01313327387327)[&default.rate=8.87778439597995E-4,length=0.04367255066505,posterior=1.8518518518518518E-5,location="Southeast",location.prob=1.0,location.set={"Southeast"},location.set.prob={1.0},height=0.2813467717145651,location.rate=0.8124187585461015]:0.04367255066505,94[&length_range={0.001485287295249,0.1398918011967},default.rate_95%_HPD={8.107212746362808E-4,9.728337194427039E-4},length_95%_HPD={0.01494029132286,0.09239527310957},default.rate_range={8.000261883460774E-4,9.999956221596782E-4},default.rate=8.93447556451968E-4,length=0.04924901116676208,location.rate_95%_HPD={0.5897047145561718,1.0247004167779792},location.rate_median=0.8028053243761422,height_median=0.2986301369862757,location.set.prob={1.0},height_range={0.29863013698615726,0.29863013698639684},location.rate=0.8073631393398963,height_95%_HPD={0.2986301369862191,0.2986301369863321},default.rate_median=8.92455972395866E-4,length_median=0.046560008273075,location="North",location.prob=1.0,location.set={"North"},location.rate_range={0.42448391338960223,1.331227935658132},height=0.29863013698599866]:0.02638918539338)[&default.rate=8.87778439597995E-4,length=0.008296355949975,posterior=1.8518518518518518E-5,location="North",location.prob=1.0,location.set={"North"},location.set.prob={1.0},height=0.32501932237961506,location.rate=0.8124187585461015]:0.008296355949975,17[&length_range={5.611555763396E-6,0.1300546255435},default.rate_95%_HPD={8.107212746362808E-4,9.728337194427039E-4},length_95%_HPD={0.005502450682378,0.07981987843123},default.rate_range={8.000261883460774E-4,9.999956221596782E-4},default.rate=8.93447556451968E-4,length=0.036750422137596425,location.rate_95%_HPD={0.5897047145561718,1.0247004167779792},location.rate_median=0.8028053243761422,height_median=0.30136986301386054,location.set.prob={1.0},height_range={0.30136986301373725,0.30136986301398044},location.rate=0.8073631393398963,height_95%_HPD={0.301369863013804,0.3013698630139171},default.rate_median=8.92455972395866E-4,length_median=0.032253726005395,location="North",location.prob=1.0,location.set={"North"},location.rate_range={0.42448391338960223,1.331227935658132},height=0.3013698630138604]:0.03194581531577)[&default.rate=8.87778439597995E-4,length=0.02683971646114,posterior=1.8518518518518518E-5,location="North",location.prob=1.0,location.set={"North"},location.set.prob={1.0},height=0.3333156783295901,location.rate=0.8124187585461015]:0.02683971646114,40[&length_range={6.33491691826E-7,0.08438045627903},default.rate_95%_HPD={8.107212746362808E-4,9.728337194427039E-4},length_95%_HPD={1.847728040659E-4,0.04245256459224},default.rate_range={8.000261883460774E-4,9.999956221596782E-4},default.rate=8.93447556451968E-4,length=0.015975576378353756,location.rate_95%_HPD={0.5897047145561718,1.0247004167779792},location.rate_median=0.8028053243761422,height_median=0.34792274870869744,location.set.prob={1.0},height_range={0.34792274870857925,0.347922748708812},location.rate=0.8073631393398963,height_95%_HPD={0.3479227487086408,0.3479227487087526},default.rate_median=8.92455972395866E-4,length_median=0.01208669215703,location="North",location.prob=1.0,location.set={"North"},location.rate_range={0.42448391338960223,1.331227935658132},height=0.34792274870858125]:0.01223264608207)[&default.rate=8.87778439597995E-4,length=0.02988489344155,posterior=1.8518518518518518E-5,location="North",location.prob=1.0,location.set={"North"},location.set.prob={1.0},height=0.3601553947907301,location.rate=0.8124187585461015]:0.02988489344155,(93[&length_range={1.252059384543E-5,0.07591131309126},default.rate_95%_HPD={8.107212746362808E-4,9.728337194427039E-4},length_95%_HPD={5.996229668399E-4,0.02059196932694},default.rate_range={8.000261883460774E-4,9.999956221596782E-4},default.rate=8.93447556451968E-4,length=0.007410999778830446,location.rate_95%_HPD={0.5897047145561718,1.0247004167779792},location.rate_median=0.8028053243761422,height_median=0.3697806722061614,location.set.prob={1.0},height_range={0.36978067220604216,0.369780672206278},location.rate=0.8073631393398963,height_95%_HPD={0.369780672206106,0.36978067220621735},default.rate_median=8.92455972395866E-4,length_median=0.00603021212062,location="North",location.prob=1.0,location.set={"North"},location.rate_range={0.42448391338960223,1.331227935658132},height=0.36978067220610283]:0.005454257969115,81[&length_range={0.02187044409131,0.102530664749},default.rate_95%_HPD={8.107212746362808E-4,9.728337194427039E-4},length_95%_HPD={0.0224575464643,0.04244989282441},default.rate_range={8.000261883460774E-4,9.999956221596782E-4},default.rate=8.93447556451968E-4,length=0.029269011450890288,location.rate_95%_HPD={0.5897047145561718,1.0247004167779792},location.rate_median=0.8028053243761422,height_median=0.3479227487086973,location.set.prob={1.0},height_range={0.3479227487085792,0.347922748708815},location.rate=0.8073631393398963,height_95%_HPD={0.3479227487086409,0.347922748708753},default.rate_median=8.92455972395866E-4,length_median=0.02788813561808,location="North",location.prob=1.0,location.set={"North"},location.rate_range={0.42448391338960223,1.331227935658132},height=0.34792274870857887]:0.02731218146658)[&length_range={3.019560656126E-4,0.1366926517477},default.rate_95%_HPD={8.103934769319418E-4,9.724795883571613E-4},length_95%_HPD={0.001930954361773,0.03289319268095},default.rate_range={8.000261883460774E-4,9.999956221596782E-4},default.rate=8.934458629679413E-4,length=0.01582436109475442,posterior=0.9999814814814815,location.rate_95%_HPD={0.5897047145561718,1.0247004167779792},location.rate_median=0.8028014979129229,height_median=0.37581082980000136,location.set.prob={1.0},height_range={0.36979319279995015,0.43059955067369265},location.rate=0.8073629598105482,height_95%_HPD={0.3703815009043184,0.3903726415331799},default.rate_median=8.924558361596531E-4,length_median=0.01483872206832,location="North",location.prob=1.0,location.set={"North"},location.rate_range={0.42448391338960223,1.331227935658132},height=0.37719040343717875]:0.01480535805704)[&default.rate=8.87778439597995E-4,length=5.656121811171E-5,posterior=1.8518518518518518E-5,location="North",location.prob=1.0,location.set={"North"},location.set.prob={1.0},height=0.3900402882322801,location.rate=0.8124187585461015]:5.656121811171E-5,((67[&length_range={0.006482324857705,0.1459901296796},default.rate_95%_HPD={8.107212746362808E-4,9.728337194427039E-4},length_95%_HPD={0.02343722800328,0.08533462995199},default.rate_range={8.000261883460774E-4,9.999956221596782E-4},default.rate=8.93447556451968E-4,length=0.06087147464077115,location.rate_95%_HPD={0.5897047145561718,1.0247004167779792},location.rate_median=0.8028053243761422,height_median=0.3095890410959328,location.set.prob={1.0},height_range={0.30958904109581237,0.309589041096073},location.rate=0.8073631393398963,height_95%_HPD={0.3095890410958766,0.30958904109598906},default.rate_median=8.92455972395866E-4,length_median=0.062583066419785,location="North",location.prob=1.0,location.set={"North"},location.rate_range={0.42448391338960223,1.331227935658132},height=0.3095890410959145]:0.08042585368312,(46[&length_range={6.46689499173E-8,0.07375025979251},default.rate_95%_HPD={8.107212746362808E-4,9.728337194427039E-4},length_95%_HPD={2.113684593297E-6,0.02701585711392},default.rate_range={8.000261883460774E-4,9.999956221596782E-4},default.rate=8.93447556451968E-4,length=0.012284789746955327,location.rate_95%_HPD={0.5897047145561718,1.0247004167779792},location.rate_median=0.8028053243761422,height_median=0.3643161913316818,location.set.prob={1.0},height_range={0.36431619133156756,0.3643161913317952},location.rate=0.8073631393398963,height_95%_HPD={0.36431619133162685,0.3643161913317382},default.rate_median=8.92455972395866E-4,length_median=0.009456344386479,location="North",location.prob=1.0,location.set={"North"},location.rate_range={0.42448391338960223,1.331227935658132},height=0.36431619133150217]:0.02569548379119,(56[&length_range={0.001777912888094,0.1892503333387},default.rate_95%_HPD={8.107212746362808E-4,9.728337194427039E-4},length_95%_HPD={0.01471498212032,0.07403101463877},default.rate_range={8.000261883460774E-4,9.999956221596782E-4},default.rate=8.93447556451968E-4,length=0.04950879574524822,location.rate_95%_HPD={0.5897047145561718,1.0247004167779792},location.rate_median=0.8028053243761422,height_median=0.3205479452055897,location.set.prob={1.0},height_range={0.32054794520547225,0.32054794520570884},location.rate=0.8073631393398963,height_95%_HPD={0.3205479452055332,0.3205479452056451},default.rate_median=8.92455972395866E-4,length_median=0.05103729120226,location="North",location.prob=1.0,location.set={"North"},location.rate_range={0.42448391338960223,1.331227935658132},height=0.3205479452057985]:0.05244805927181,(437[&length_range={5.282207186635E-4,0.1206760623758},default.rate_95%_HPD={8.107212746362808E-4,9.728337194427039E-4},length_95%_HPD={0.008772205704977,0.08739571278872},default.rate_range={8.000261883460774E-4,9.999956221596782E-4},default.rate=8.93447556451968E-4,length=0.04218721261594337,location.rate_95%_HPD={0.5897047145561718,1.0247004167779792},location.rate_median=0.8028053243761422,height_median=0.2931506849315611,location.set.prob={1.0},height_range={0.29315068493144225,0.29315068493168245},location.rate=0.8073631393398963,height_95%_HPD={0.29315068493150354,0.2931506849316169},default.rate_median=8.92455972395866E-4,length_median=0.03848408692059,location="North",location.prob=1.0,location.set={"North"},location.rate_range={0.42448391338960223,1.331227935658132},height=0.2931506849312915]:0.05337414585801,87[&length_range={8.653765370958E-9,0.1122276256726},default.rate_95%_HPD={8.107212746362808E-4,9.728337194427039E-4},length_95%_HPD={8.653765370958E-9,0.05155688979345},default.rate_range={8.000261883460774E-4,9.999956221596782E-4},default.rate=8.93447556451968E-4,length=0.01767388804592872,location.rate_95%_HPD={0.5897047145561718,1.0247004167779792},location.rate_median=0.8028053243761422,height_median=0.32328767123294705,location.set.prob={1.0},height_range={0.32328767123282925,0.3232876712330628},location.rate=0.8073631393398963,height_95%_HPD={0.3232876712328902,0.32328767123300306},default.rate_median=8.92455972395866E-4,length_median=0.01204704297791,location="North",location.prob=1.0,location.set={"North"},location.rate_range={0.42448391338960223,1.331227935658132},height=0.32328767123314445]:0.02323715955663)[&length_range={1.934195991415E-5,0.06770868587002},default.rate_95%_HPD={8.063876177276382E-4,9.709541129146034E-4},length_95%_HPD={1.934195991415E-5,0.0488729212207},default.rate_range={8.015115152520539E-4,9.99939128301967E-4},default.rate=8.936280790745435E-4,length=0.016896578278341352,posterior=0.013481481481481481,location.rate_95%_HPD={0.573362501174188,1.0226025224739295},location.rate_median=0.8086276468504887,height_median=0.3304645479904646,location.set.prob={1.0},height_range={0.32329585242495773,0.38721235850969},location.rate=0.8112983830396047,height_95%_HPD={0.32329585242495773,0.35164753806855986},default.rate_median=8.916945502334822E-4,length_median=0.011747662151729999,location="North",location.prob=1.0,location.set={"North"},location.rate_range={0.5448380678200647,1.156159160683785},height=0.3332573563571229]:0.02647117368782)[&length_range={9.822869184939E-6,0.03383446906439},default.rate_95%_HPD={8.582404015932443E-4,8.87778439597995E-4},length_95%_HPD={9.822869184939E-6,0.03383446906439},default.rate_range={8.582404015932443E-4,8.87778439597995E-4},default.rate=8.736264099220495E-4,length=0.016953320859681646,posterior=5.555555555555556E-5,location.rate_95%_HPD={0.7850584244879785,0.8168635470816324},location.rate_median=0.8124187585461015,height_median=0.37299600447736075,location.set.prob={1.0},height_range={0.332385074239938,0.37863956472377436},location.rate=0.8047802433719041,height_95%_HPD={0.332385074239938,0.37863956472377436},default.rate_median=8.748603885749093E-4,length_median=0.01701567064547,location="North",location.prob=1.0,location.set={"North"},location.rate_range={0.7850584244879785,0.8168635470816324},height=0.3613402144803577]:0.01701567064547)[&default.rate=8.87778439597995E-4,length=3.219656187159E-6,posterior=1.8518518518518518E-5,location="North",location.prob=1.0,location.set={"North"},location.set.prob={1.0},height=0.39001167512283075,location.rate=0.8124187585461015]:3.219656187159E-6)[&default.rate=8.87778439597995E-4,length=3.057862856443E-5,posterior=1.8518518518518518E-5,location="North",location.prob=1.0,location.set={"North"},location.set.prob={1.0},height=0.3900148947790179,location.rate=0.8124187585461015]:3.057862856443E-5,(527[&length_range={0.002474953492999,0.2691474371448},default.rate_95%_HPD={8.107212746362808E-4,9.728337194427039E-4},length_95%_HPD={0.01035770078949,0.05922511039452},default.rate_range={8.000261883460774E-4,9.999956221596782E-4},default.rate=8.93447556451968E-4,length=0.03599321295987343,location.rate_95%_HPD={0.5897047145561718,1.0247004167779792},location.rate_median=0.8028053243761422,height_median=0.334246575342604,location.set.prob={1.0},height_range={0.3342465753424947,0.334246575342721},location.rate=0.8073631393398963,height_95%_HPD={0.33424657534255,0.33424657534266},default.rate_median=8.92455972395866E-4,length_median=0.036128313945195,location="Southeast",location.prob=1.0,location.set={"Southeast"},location.rate_range={0.42448391338960223,1.331227935658132},height=0.3342465753426844]:0.05577847196429,24[&length_range={3.286902315325E-7,0.0796656869524},default.rate_95%_HPD={8.107212746362808E-4,9.728337194427039E-4},length_95%_HPD={3.286902315325E-7,0.01653510198181},default.rate_range={8.000261883460774E-4,9.999956221596782E-4},default.rate=8.93447556451968E-4,length=0.008725451149782928,location.rate_95%_HPD={0.5897047145561718,1.0247004167779792},location.rate_median=0.8028053243761422,height_median=0.3779773935175399,location.set.prob={1.0},height_range={0.3779773935174242,0.3779773935176532},location.rate=0.8073631393398963,height_95%_HPD={0.37797739351748344,0.37797739351759446},default.rate_median=8.92455972395866E-4,length_median=0.009467500042572,location="North",location.prob=1.0,location.set={"North"},location.rate_range={0.42448391338960223,1.331227935658132},height=0.3779773935173577]:0.01204765378935)[&length_range={8.996473367939E-7,0.03766300468396},default.rate_95%_HPD={8.324954739528126E-4,9.82785587899579E-4},length_95%_HPD={8.996473367939E-7,0.01220606995006},default.rate_range={8.170461311805447E-4,9.97469386032196E-4},default.rate=9.089825846131419E-4,length=0.004394855388392014,posterior=0.0025,location.rate_95%_HPD={0.5935413147049488,1.0016003658217163},location.rate_median=0.8126319104954011,height_median=0.39004458086833804,location.set.prob={1.0},height_range={0.37801076391161725,0.414589136729103},location.rate=0.8125861432444739,height_95%_HPD={0.37801076391161725,0.3973589289222089},default.rate_median=9.088247323490691E-4,length_median=0.001343136475727,location="North",location.prob=1.0,location.set={"North"},location.rate_range={0.5290754278830153,1.1278906583732362},height=0.388271172260841]:2.042610072933E-5)[&default.rate=8.87778439597995E-4,length=5.137604280947E-5,posterior=1.8518518518518518E-5,location="North",location.prob=1.0,location.set={"North"},location.set.prob={1.0},height=0.39004547340758233,location.rate=0.8124187585461015]:5.137604280947E-5)[&default.rate=8.87778439597995E-4,length=2.84354794381E-4,posterior=1.8518518518518518E-5,location="North",location.prob=1.0,location.set={"North"},location.set.prob={1.0},height=0.3900968494503918,location.rate=0.8124187585461015]:2.84354794381E-4)[&default.rate=8.87778439597995E-4,length=1.148086398676E-4,posterior=1.8518518518518518E-5,location="North",location.prob=1.0,location.set={"North"},location.set.prob={1.0},height=0.3903812042447728,location.rate=0.8124187585461015]:1.148086398676E-4)[&default.rate=8.87778439597995E-4,length=0.00127603984679,posterior=1.8518518518518518E-5,location="North",location.prob=1.0,location.set={"North"},location.set.prob={1.0},height=0.3904960128846404,location.rate=0.8124187585461015]:0.00127603984679)[&default.rate=8.87778439597995E-4,length=7.928985022951E-4,posterior=1.8518518518518518E-5,location="North",location.prob=1.0,location.set={"North"},location.set.prob={1.0},height=0.3917720527314304,location.rate=0.8124187585461015]:7.928985022951E-4,(((((((((259[&length_range={0.004381778353945,0.2469030757172},default.rate_95%_HPD={8.107212746362808E-4,9.728337194427039E-4},length_95%_HPD={0.02942208545239,0.1384348906632},default.rate_range={8.000261883460774E-4,9.999956221596782E-4},default.rate=8.93447556451968E-4,length=0.08873889859820216,location.rate_95%_HPD={0.5897047145561718,1.0247004167779792},location.rate_median=0.8028053243761422,height_median=0.016438356164371615,location.set.prob={1.0},height_range={0.01643835616421574,0.01643835616454714},location.rate=0.8073631393398963,height_95%_HPD={0.016438356164298895,0.016438356164445556},default.rate_median=8.92455972395866E-4,length_median=0.09080522139392999,location="CentreWest",location.prob=1.0,location.set={"CentreWest"},location.rate_range={0.42448391338960223,1.331227935658132},height=0.0164383561643716]:0.09319345318509,((251[&length_range={5.055158438059E-5,0.2023281411833},default.rate_95%_HPD={8.107212746362808E-4,9.728337194427039E-4},length_95%_HPD={2.532829960995E-4,0.1065124631138},default.rate_range={8.000261883460774E-4,9.999956221596782E-4},default.rate=8.93447556451968E-4,length=0.042967190934265535,location.rate_95%_HPD={0.5897047145561718,1.0247004167779792},location.rate_median=0.8028053243761422,height_median=0.016438356164371837,location.set.prob={1.0},height_range={0.016438356164225232,0.016438356164516832},location.rate=0.8073631393398963,height_95%_HPD={0.01643835616430417,0.016438356164438006},default.rate_median=8.92455972395866E-4,length_median=0.031491629943755,location="CentreWest",location.prob=1.0,location.set={"CentreWest"},location.rate_range={0.42448391338960223,1.331227935658132},height=0.016438356164371552]:0.02332833796647,213[&length_range={5.055158438059E-5,0.2176514439058},default.rate_95%_HPD={8.107212746362808E-4,9.728337194427039E-4},length_95%_HPD={6.840872511592E-4,0.1082732688008},default.rate_range={8.000261883460774E-4,9.999956221596782E-4},default.rate=8.93447556451968E-4,length=0.044146992344057126,location.rate_95%_HPD={0.5897047145561718,1.0247004167779792},location.rate_median=0.8028053243761422,height_median=0.016438356164371948,location.set.prob={1.0},height_range={0.016438356164229284,0.016438356164516832},location.rate=0.8073631393398963,height_95%_HPD={0.01643835616430478,0.016438356164440227},default.rate_median=8.92455972395866E-4,length_median=0.032162247766374996,location="CentreWest",location.prob=1.0,location.set={"CentreWest"},location.rate_range={0.42448391338960223,1.331227935658132},height=0.01643835616437161]:0.02332833796647)[&length_range={1.568132262764E-6,0.208098652043},default.rate_95%_HPD={8.110827554428504E-4,9.728082614387783E-4},length_95%_HPD={3.846991050868E-6,0.1053618794834},default.rate_range={8.000684667621226E-4,9.99939128301967E-4},default.rate=8.934654195612305E-4,length=0.05804189970781244,posterior=0.7102777777777778,location.rate_95%_HPD={0.5898289229701609,1.0234844481096312},location.rate_median=0.8029879642732317,height_median=0.03653746590156309,location.set.prob={1.0},height_range={0.016488907748760773,0.17147553303781018},location.rate=0.8075298650354212,height_95%_HPD={0.016691639160424987,0.10131356665694097},default.rate_median=8.926216154841489E-4,length_median=0.06018959244366,location="CentreWest",location.prob=1.0,location.set={"CentreWest"},location.rate_range={0.42448391338960223,1.331227935658132},height=0.04536368455088722]:0.0604650978813,263[&length_range={0.007807098769882,0.2434101834123},default.rate_95%_HPD={8.107212746362808E-4,9.728337194427039E-4},length_95%_HPD={0.03637934041424,0.1415526244221},default.rate_range={8.000261883460774E-4,9.999956221596782E-4},default.rate=8.93447556451968E-4,length=0.0939188788539275,location.rate_95%_HPD={0.5897047145561718,1.0247004167779792},location.rate_median=0.8028053243761422,height_median=0.016438356164371837,location.set.prob={1.0},height_range={0.01643835616421574,0.01643835616454714},location.rate=0.8073631393398963,height_95%_HPD={0.016438356164297063,0.01643835616444622},default.rate_median=8.92455972395866E-4,length_median=0.095284940814215,location="CentreWest",location.prob=1.0,location.set={"CentreWest"},location.rate_range={0.42448391338960223,1.331227935658132},height=0.016438356164371684]:0.08379343584777)[&length_range={9.585080584795E-8,0.1900840152717},default.rate_95%_HPD={8.110859532067216E-4,9.720573103388872E-4},length_95%_HPD={9.585080584795E-8,0.05402093761436},default.rate_range={8.000764837166105E-4,9.999859899412732E-4},default.rate=8.932195438149707E-4,length=0.01775804213864249,posterior=0.2579074074074074,location.rate_95%_HPD={0.5930108355624711,1.0219017358178617},location.rate_median=0.8028146866803103,height_median=0.1027422320773605,location.set.prob={1.0},height_range={0.02895779532163828,0.22673125163201574},location.rate=0.8082063404791375,height_95%_HPD={0.05132893021337137,0.14331626949308907},default.rate_median=8.920910124133185E-4,length_median=0.01190584611684,location="CentreWest",location.prob=1.0,location.set={"CentreWest"},location.rate_range={0.4448164112813023,1.3011129632913385},height=0.10116044835786861]:0.009400017337317)[&length_range={8.529935197066E-8,0.2007856784148},default.rate_95%_HPD={8.098815065513355E-4,9.721690525017096E-4},length_95%_HPD={8.529935197066E-8,0.09535772821347},default.rate_range={8.000261883460774E-4,9.999859899412732E-4},default.rate=8.93728704716094E-4,length=0.03530274450464492,posterior=0.7422222222222222,location.rate_95%_HPD={0.5925020752184381,1.0265654865852327},location.rate_median=0.8033510766101994,height_median=0.11858676859866851,location.set.prob={0.9998003992015968,1.996007984031936E-4},height_range={0.036034618304783717,0.2576587931533074},location.rate=0.8079649868112181,height_95%_HPD={0.06657411918066769,0.16533681165186503},default.rate_median=8.92610492205198E-4,length_median=0.02751399221477,location="CentreWest",location.prob=0.9998003992015968,location.set={"CentreWest","Southeast"},location.rate_range={0.42448391338960223,1.331227935658132},height=0.11743972971645035]:0.1099529116567,(199[&length_range={0.01494630643262,0.3012753585854},default.rate_95%_HPD={8.107212746362808E-4,9.728337194427039E-4},length_95%_HPD={0.04557365707347,0.221991430648},default.rate_range={8.000261883460774E-4,9.999956221596782E-4},default.rate=8.93447556451968E-4,length=0.1156378159021987,location.rate_95%_HPD={0.5897047145561718,1.0247004167779792},location.rate_median=0.8028053243761422,height_median=0.01643835616437178,location.set.prob={1.0},height_range={0.016438356164195533,0.016438356164533374},location.rate=0.8073631393398963,height_95%_HPD={0.016438356164291013,0.01643835616445183},default.rate_median=8.92455972395866E-4,length_median=0.10672921467640001,location="CentreWest",location.prob=1.0,location.set={"CentreWest"},location.rate_range={0.42448391338960223,1.331227935658132},height=0.016438356164371826]:0.1209367327894,(((187[&length_range={2.173226834046E-7,0.2149486327387},default.rate_95%_HPD={8.107212746362808E-4,9.728337194427039E-4},length_95%_HPD={2.173226834046E-7,0.08097404288643},default.rate_range={8.000261883460774E-4,9.999956221596782E-4},default.rate=8.93447556451968E-4,length=0.03586295884048961,location.rate_95%_HPD={0.5897047145561718,1.0247004167779792},location.rate_median=0.8028053243761422,height_median=0.05479452054805756,location.set.prob={1.0},height_range={0.054794520547903514,0.054794520548195336},location.rate=0.8073631393398963,height_95%_HPD={0.05479452054799089,0.054794520548123504},default.rate_median=8.92455972395866E-4,length_median=0.03145616231003,location="CentreWest",location.prob=1.0,location.set={"CentreWest"},location.rate_range={0.42448391338960223,1.331227935658132},height=0.05479452054805731]:0.004405948868484,(238[&length_range={5.671767204E-6,0.2320689745991},default.rate_95%_HPD={8.107212746362808E-4,9.728337194427039E-4},length_95%_HPD={0.005186913549131,0.09497518137516},default.rate_range={8.000261883460774E-4,9.999956221596782E-4},default.rate=8.93447556451968E-4,length=0.04619972548495348,location.rate_95%_HPD={0.5897047145561718,1.0247004167779792},location.rate_median=0.8028053243761422,height_median=0.043835616438400726,location.set.prob={1.0},height_range={0.043835616438247516,0.04383561643854006},location.rate=0.8073631393398963,height_95%_HPD={0.04383561643833167,0.04383561643846601},default.rate_median=8.92455972395866E-4,length_median=0.04133402418069,location="CentreWest",location.prob=1.0,location.set={"CentreWest"},location.rate_range={0.42448391338960223,1.331227935658132},height=0.043835616438400664]:0.005746941315312,258[&length_range={0.01494630643262,0.2775703680307},default.rate_95%_HPD={8.107212746362808E-4,9.728337194427039E-4},length_95%_HPD={0.03746870794372,0.2013250430655},default.rate_range={8.000261883460774E-4,9.999956221596782E-4},default.rate=8.93447556451968E-4,length=0.10233873031412215,location.rate_95%_HPD={0.5897047145561718,1.0247004167779792},location.rate_median=0.8028053243761422,height_median=0.016438356164371837,location.set.prob={1.0},height_range={0.01643835616422351,0.0164383561645271},location.rate=0.8073631393398963,height_95%_HPD={0.01643835616429362,0.016438356164450996},default.rate_median=8.92455972395866E-4,length_median=0.10050477612014999,location="CentreWest",location.prob=1.0,location.set={"CentreWest"},location.rate_range={0.42448391338960223,1.331227935658132},height=0.016438356164371847]:0.03314420158934)[&length_range={1.262883720828E-6,0.2302090496113},default.rate_95%_HPD={8.149122312520417E-4,9.788015239614554E-4},length_95%_HPD={1.262883720828E-6,0.07140505479853},default.rate_range={8.001124735825191E-4,9.994638124414033E-4},default.rate=8.94762472385825E-4,length=0.024873217229708786,posterior=0.08542592592592592,location.rate_95%_HPD={0.5960094439608897,1.0375251860570822},location.rate_median=0.8053003091826758,height_median=0.083717468914975,location.set.prob={1.0},height_range={0.04384675724561099,0.2430005208048822},location.rate=0.8086506561649882,height_95%_HPD={0.04384675724561099,0.1307333693111808},default.rate_median=8.943537891130592E-4,length_median=0.01674250279473,location="CentreWest",location.prob=1.0,location.set={"CentreWest"},location.rate_range={0.4552770748290633,1.3004464649176253},height=0.08674646090323956]:0.00961791166283)[&length_range={9.678783598616E-6,0.1935820563754},default.rate_95%_HPD={8.139667201497072E-4,9.766109995151602E-4},length_95%_HPD={9.678783598616E-6,0.06994780904347},default.rate_range={8.00745769803683E-4,9.99372028411452E-4},default.rate=8.936661955726681E-4,length=0.024210763561005957,posterior=0.034888888888888886,location.rate_95%_HPD={0.6178519802254188,1.0320461360806594},location.rate_median=0.80954067467132,height_median=0.09920860810517226,location.set.prob={1.0},height_range={0.054841131635119056,0.2390446714621131},location.rate=0.8118801788010529,height_95%_HPD={0.054841131635119056,0.13665111200550162},default.rate_median=8.920797961484464E-4,length_median=0.01688735976697,location="CentreWest",location.prob=1.0,location.set={"CentreWest"},location.rate_range={0.4877334450873587,1.1845945305098295},height=0.0981143525979051]:0.05044748215146,(245[&length_range={0.0017831278229,0.2475874054351},default.rate_95%_HPD={8.107212746362808E-4,9.728337194427039E-4},length_95%_HPD={0.009494239251909,0.1480627633286},default.rate_range={8.000261883460774E-4,9.999956221596782E-4},default.rate=8.93447556451968E-4,length=0.07411754607360375,location.rate_95%_HPD={0.5897047145561718,1.0247004167779792},location.rate_median=0.8028053243761422,height_median=0.043835616438400726,location.set.prob={1.0},height_range={0.04383561643825351,0.04383561643856948},location.rate=0.8073631393398963,height_95%_HPD={0.04383561643832834,0.04383561643846856},default.rate_median=8.92455972395866E-4,length_median=0.07262963350833,location="CentreWest",location.prob=1.0,location.set={"CentreWest"},location.rate_range={0.42448391338960223,1.331227935658132},height=0.04383561643840057]:0.05486799185744,186[&length_range={3.168349213198E-7,0.2078946299429},default.rate_95%_HPD={8.107212746362808E-4,9.728337194427039E-4},length_95%_HPD={3.168349213198E-7,0.08089382313636},default.rate_range={8.000261883460774E-4,9.999956221596782E-4},default.rate=8.93447556451968E-4,length=0.03609034183171658,location.rate_95%_HPD={0.5897047145561718,1.0247004167779792},location.rate_median=0.8028053243761422,height_median=0.054794520548057724,location.set.prob={1.0},height_range={0.054794520547903514,0.054794520548195114},location.rate=0.8073631393398963,height_95%_HPD={0.054794520547990555,0.05479452054812328},default.rate_median=8.92455972395866E-4,length_median=0.031893777320425004,location="CentreWest",location.prob=1.0,location.set={"CentreWest"},location.rate_range={0.42448391338960223,1.331227935658132},height=0.05479452054805734]:0.04390908774778)[&length_range={5.665868188773E-6,0.1665622864294},default.rate_95%_HPD={8.14233196811116E-4,9.731933664371168E-4},length_95%_HPD={5.665868188773E-6,0.06669988442987},default.rate_range={8.000334988688567E-4,9.997416126410136E-4},default.rate=8.934492402251731E-4,length=0.022627268116667588,posterior=0.07357407407407407,location.rate_95%_HPD={0.593934277646898,1.0300525486006353},location.rate_median=0.8003361035633778,height_median=0.09535398674095952,location.set.prob={1.0},height_range={0.0548635890057344,0.2289148752459446},location.rate=0.8072588358352453,height_95%_HPD={0.0548635890057344,0.13025353997056965},default.rate_median=8.935474585849274E-4,length_median=0.01553630215251,location="CentreWest",location.prob=1.0,location.set={"CentreWest"},location.rate_range={0.473303510504326,1.266688074931585},height=0.09488555447056332]:0.01094434327216)[&length_range={3.005591547739E-5,0.1549457426697},default.rate_95%_HPD={8.12882472584326E-4,9.74367866314025E-4},length_95%_HPD={3.005591547739E-5,0.07698682356431},default.rate_range={8.003154598886445E-4,9.987893213509013E-4},default.rate=8.952016826156274E-4,length=0.023306543711923627,posterior=0.023981481481481482,location.rate_95%_HPD={0.6165383208979928,1.0516751432087992},location.rate_median=0.8085592687423735,height_median=0.12043954455694239,location.set.prob={1.0},height_range={0.06176683434858504,0.22034109365055599},location.rate=0.810591329737999,height_95%_HPD={0.07064804410041214,0.15676141030347995},default.rate_median=8.948440482281944E-4,length_median=0.01468354026232,location="CentreWest",location.prob=1.0,location.set={"CentreWest"},location.rate_range={0.5379904386324668,1.1528015923246726},height=0.11901251818021552]:0.01654333953615,(225[&length_range={0.01273498646125,0.2598810435121},default.rate_95%_HPD={8.107212746362808E-4,9.728337194427039E-4},length_95%_HPD={0.02740186018368,0.1925579156013},default.rate_range={8.000261883460774E-4,9.999956221596782E-4},default.rate=8.93447556451968E-4,length=0.09680694905141388,location.rate_95%_HPD={0.5897047145561718,1.0247004167779792},location.rate_median=0.8028053243761422,height_median=0.02739726027402889,location.set.prob={1.0},height_range={0.027397260273847535,0.027397260274192092},location.rate=0.8073631393398963,height_95%_HPD={0.02739726027395184,0.027397260274103052},default.rate_median=8.92455972395866E-4,length_median=0.09227483921795,location="CentreWest",location.prob=1.0,location.set={"CentreWest"},location.rate_range={0.42448391338960223,1.331227935658132},height=0.027397260274028574]:0.08686426545864,185[&length_range={6.279182216917E-5,0.2229558666034},default.rate_95%_HPD={8.107212746362808E-4,9.728337194427039E-4},length_95%_HPD={0.001102917875269,0.1033019760421},default.rate_range={8.000261883460774E-4,9.999956221596782E-4},default.rate=8.93447556451968E-4,length=0.0546807119715073,location.rate_95%_HPD={0.5897047145561718,1.0247004167779792},location.rate_median=0.8028053243761422,height_median=0.05479452054805767,location.set.prob={1.0},height_range={0.05479452054790751,0.05479452054819378},location.rate=0.8073631393398963,height_95%_HPD={0.05479452054798878,0.05479452054812406},default.rate_median=8.92455972395866E-4,length_median=0.05320864280161,location="CentreWest",location.prob=1.0,location.set={"CentreWest"},location.rate_range={0.42448391338960223,1.331227935658132},height=0.054794520548057384]:0.05946700518462)[&length_range={5.80133256739E-6,0.171831717171},default.rate_95%_HPD={8.144763627378464E-4,9.761739824683601E-4},length_95%_HPD={5.80133256739E-6,0.06203003521446},default.rate_range={8.000684667621226E-4,9.996901957892216E-4},default.rate=8.929316457619121E-4,length=0.01964128305218551,posterior=0.07375925925925926,location.rate_95%_HPD={0.5985438807566222,1.0282175959063151},location.rate_median=0.8058024182077809,height_median=0.10932110869544043,location.set.prob={1.0},height_range={0.056238852625203006,0.2705314392737463},location.rate=0.8088955554877735,height_95%_HPD={0.06138003849347762,0.14669043253900943},default.rate_median=8.928970097058802E-4,length_median=0.01240840245516,location="CentreWest",location.prob=1.0,location.set={"CentreWest"},location.rate_range={0.49686868684236457,1.3004464649176253},height=0.10935158338088373]:0.01192976537148)[&length_range={6.568999481427E-6,0.1754071274468},default.rate_95%_HPD={8.114730607884991E-4,9.723016967571305E-4},length_95%_HPD={6.568999481427E-6,0.1077085431829},default.rate_range={8.003667816675064E-4,9.999859899412732E-4},default.rate=8.9078058689359E-4,length=0.042674608904613075,posterior=0.11320370370370371,location.rate_95%_HPD={0.6125885247746437,1.0418972176916979},location.rate_median=0.8006727786886177,height_median=0.13605543970770645,location.set.prob={1.0},height_range={0.06777729977648878,0.2641440134998331},location.rate=0.806059884193642,height_95%_HPD={0.0899890421696104,0.207797901677145},default.rate_median=8.893097931443768E-4,length_median=0.03385759637703,location="CentreWest",location.prob=1.0,location.set={"CentreWest"},location.rate_range={0.4413680964163052,1.2508414122863154},height=0.14120488803249479]:0.01118379784964)[&length_range={6.409797062346E-6,0.1936793882321},default.rate_95%_HPD={8.120428770278873E-4,9.719574238593904E-4},length_95%_HPD={6.409797062346E-6,0.1174366467465},default.rate_range={8.000261883460774E-4,9.999956221596782E-4},default.rate=8.927164857489469E-4,length=0.05499025355085191,posterior=0.3968333333333333,location.rate_95%_HPD={0.5851669816916398,1.0209773806610405},location.rate_median=0.8033898098992497,height_median=0.1490909898506465,location.set.prob={1.0},height_range={0.07657935523733533,0.27455098752472124},location.rate=0.8073451504200568,height_95%_HPD={0.10779634750172246,0.22923458374607747},default.rate_median=8.919023946719688E-4,length_median=0.05218502924383,location="CentreWest",location.prob=1.0,location.set={"CentreWest"},location.rate_range={0.42448391338960223,1.3011129632913385},height=0.15638395126663493]:0.08220963205238)[&length_range={1.918411544952E-5,0.1531535363943},default.rate_95%_HPD={8.119587459631837E-4,9.738214609653368E-4},length_95%_HPD={1.918411544952E-5,0.1060942271124},default.rate_range={8.002475383216978E-4,9.997416126410136E-4},default.rate=8.955513669213775E-4,length=0.048821993823172434,posterior=0.09698148148148149,location.rate_95%_HPD={0.6036109706124171,1.0340603344671042},location.rate_median=0.8048030826568602,height_median=0.1660828569338998,location.set.prob={1.0},height_range={0.0937110548946466,0.2651594355969634},location.rate=0.8075417020861501,height_95%_HPD={0.12347668252351301,0.2398753872602909},default.rate_median=8.948146862508428E-4,length_median=0.04596440434824,location="CentreWest",location.prob=1.0,location.set={"CentreWest"},location.rate_range={0.473303510504326,1.1947018555932296},height=0.17371954953762483]:0.03449479466834,(193[&length_range={1.40215216765E-4,0.1848787202925},default.rate_95%_HPD={8.107212746362808E-4,9.728337194427039E-4},length_95%_HPD={0.009986378030898,0.09665645640025},default.rate_range={8.000261883460774E-4,9.999956221596782E-4},default.rate=8.93447556451968E-4,length=0.057244577406282714,location.rate_95%_HPD={0.5897047145561718,1.0247004167779792},location.rate_median=0.8028053243761422,height_median=0.054794520548057446,location.set.prob={1.0},height_range={0.054794520547917724,0.05479452054821804},location.rate=0.8073631393398963,height_95%_HPD={0.05479452054798628,0.054794520548125225},default.rate_median=8.92455972395866E-4,length_median=0.05820124703399,location="CentreWest",location.prob=1.0,location.set={"CentreWest"},location.rate_range={0.42448391338960223,1.331227935658132},height=0.05479452054805733]:0.08247062654387,(229[&length_range={0.02307329844354,0.210823831022},default.rate_95%_HPD={8.107212746362808E-4,9.728337194427039E-4},length_95%_HPD={0.03736424149582,0.1255433267184},default.rate_range={8.000261883460774E-4,9.999956221596782E-4},default.rate=8.93447556451968E-4,length=0.08510992919024717,location.rate_95%_HPD={0.5897047145561718,1.0247004167779792},location.rate_median=0.8028053243761422,height_median=0.027397260274029,location.set.prob={1.0},height_range={0.027397260273861745,0.02739726027419609},location.rate=0.8073631393398963,height_95%_HPD={0.027397260273953783,0.02739726027410383},default.rate_median=8.92455972395866E-4,length_median=0.08614769661216501,location="CentreWest",location.prob=1.0,location.set={"CentreWest"},location.rate_range={0.42448391338960223,1.331227935658132},height=0.027397260274028896]:0.1051265841201,236[&length_range={0.006634942279173,0.2111490244949},default.rate_95%_HPD={8.107212746362808E-4,9.728337194427039E-4},length_95%_HPD={0.02991034882711,0.1215892326695},default.rate_range={8.000261883460774E-4,9.999956221596782E-4},default.rate=8.93447556451968E-4,length=0.07593909463433339,location.rate_95%_HPD={0.5897047145561718,1.0247004167779792},location.rate_median=0.8028053243761422,height_median=0.043835616438400726,location.set.prob={1.0},height_range={0.043835616438237746,0.04383561643856104},location.rate=0.8073631393398963,height_95%_HPD={0.04383561643832856,0.04383561643847411},default.rate_median=8.92455972395866E-4,length_median=0.07564806408414,location="CentreWest",location.prob=1.0,location.set={"CentreWest"},location.rate_range={0.42448391338960223,1.331227935658132},height=0.043835616438401115]:0.08868822795569)[&length_range={5.747430037173E-7,0.118240935525},default.rate_95%_HPD={8.10394261137949E-4,9.724473329171658E-4},length_95%_HPD={5.747430037173E-7,0.03750771806495},default.rate_range={8.000764837166105E-4,9.999859899412732E-4},default.rate=8.932008897159732E-4,length=0.012224003666250798,posterior=0.24918518518518518,location.rate_95%_HPD={0.5942301302236019,1.0258574293700817},location.rate_median=0.8034272247713676,height_median=0.11314571574612181,location.set.prob={1.0},height_range={0.05047055871751904,0.21959350823395266},location.rate=0.8078084273349647,height_95%_HPD={0.07158355842779524,0.1480788369809341},default.rate_median=8.920698593008062E-4,length_median=0.0083583122659885,location="CentreWest",location.prob=1.0,location.set={"CentreWest"},location.rate_range={0.44788586148613785,1.3039883495570297},height=0.11188395884423]:0.00474130269783)[&length_range={7.394466373489E-4,0.196138928077},default.rate_95%_HPD={8.107212746362808E-4,9.728337194427039E-4},length_95%_HPD={0.006663888424855,0.1300127251707},default.rate_range={8.000261883460774E-4,9.999956221596782E-4},default.rate=8.93447556451968E-4,length=0.06748217134963794,posterior=1.0,location.rate_95%_HPD={0.5897047145561718,1.0247004167779792},location.rate_median=0.8028053243761422,height_median=0.12518077050344656,location.set.prob={0.9999814814814815,1.8518518518518518E-5},height_range={0.0578909691196256,0.2549846409333464},location.rate=0.8073631393398963,height_95%_HPD={0.08222531551988943,0.17370552657280336},default.rate_median=8.92455972395866E-4,length_median=0.06508859401842,location="CentreWest",location.prob=0.9999814814814815,location.set={"CentreWest","North"},location.rate_range={0.42448391338960223,1.331227935658132},height=0.12633488381722802]:0.1168143685826)[&length_range={1.341886496697E-6,0.1677986212758},default.rate_95%_HPD={8.150628347162957E-4,9.769980827828654E-4},length_95%_HPD={1.341886496697E-6,0.1060449130503},default.rate_range={8.001530813600086E-4,9.999189724408785E-4},default.rate=8.96012055178256E-4,length=0.04202325271554697,posterior=0.21087037037037037,location.rate_95%_HPD={0.5901526576425512,1.0263561287395326},location.rate_median=0.8048030826568602,height_median=0.21900922571009063,location.set.prob={0.9998243611135506,1.756388864494599E-4},height_range={0.09372262580310697,0.28446778201049405},location.rate=0.8079479015123917,height_95%_HPD={0.14686544491316722,0.26264675882544464},default.rate_median=8.952450203659804E-4,length_median=0.03374025724998,location="CentreWest",location.prob=0.9998243611135506,location.set={"CentreWest","Southeast"},location.rate_range={0.4686200110533703,1.3004464649176253},height=0.21110581391034416]:0.03033016980471,((171[&length_range={9.576916610436E-4,0.1501539071429},default.rate_95%_HPD={8.107212746362808E-4,9.728337194427039E-4},length_95%_HPD={0.00850228602957,0.1030838503915},default.rate_range={8.000261883460774E-4,9.999956221596782E-4},default.rate=8.93447556451968E-4,length=0.06422442496953217,location.rate_95%_HPD={0.5897047145561718,1.0247004167779792},location.rate_median=0.8028053243761422,height_median=0.1452054794522155,location.set.prob={1.0},height_range={0.14520547945209006,0.1452054794523588},location.rate=0.8073631393398963,height_95%_HPD={0.14520547945215556,0.14520547945227602},default.rate_median=8.92455972395866E-4,length_median=0.06991313573503,location="CentreWest",location.prob=1.0,location.set={"CentreWest"},location.rate_range={0.42448391338960223,1.331227935658132},height=0.14520547945221562]:0.1091849065343,(342[&length_range={0.001072844506718,0.1126816149916},default.rate_95%_HPD={8.107212746362808E-4,9.728337194427039E-4},length_95%_HPD={0.009570581862265,0.07323764912796},default.rate_range={8.000261883460774E-4,9.999956221596782E-4},default.rate=8.93447556451968E-4,length=0.03829616903376834,location.rate_95%_HPD={0.5897047145561718,1.0247004167779792},location.rate_median=0.8028053243761422,height_median=0.14794520547957296,location.set.prob={1.0},height_range={0.14794520547945406,0.14794520547970053},location.rate=0.8073631393398963,height_95%_HPD={0.147945205479513,0.1479452054796302},default.rate_median=8.92455972395866E-4,length_median=0.03578597725069,location="RJ",location.prob=1.0,location.set={"RJ"},location.rate_range={0.42448391338960223,1.331227935658132},height=0.1479452054795739]:0.08650341960977,574[&length_range={0.05038791299983,0.1619966834847},default.rate_95%_HPD={8.107212746362808E-4,9.728337194427039E-4},length_95%_HPD={0.05888565035538,0.1225527176211},default.rate_range={8.000261883460774E-4,9.999956221596782E-4},default.rate=8.93447556451968E-4,length=0.08761123752688256,location.rate_95%_HPD={0.5897047145561718,1.0247004167779792},location.rate_median=0.8028053243761422,height_median=0.098630136986458,location.set.prob={1.0},height_range={0.09863013698632406,0.09863013698659578},location.rate=0.8073631393398963,height_95%_HPD={0.09863013698639012,0.09863013698652301},default.rate_median=8.92455972395866E-4,length_median=0.08510104574380001,location="Southeast",location.prob=1.0,location.set={"Southeast"},location.rate_range={0.42448391338960223,1.331227935658132},height=0.0986301369865101]:0.1358184881029)[&length_range={0.003383981558062,0.1378695963845},default.rate_95%_HPD={8.107212746362808E-4,9.728337194427039E-4},length_95%_HPD={0.0163754361703,0.07891592950649},default.rate_range={8.000261883460774E-4,9.999956221596782E-4},default.rate=8.93447556451968E-4,length=0.04679074668503592,posterior=1.0,location.rate_95%_HPD={0.5897047145561718,1.0247004167779792},location.rate_median=0.8028053243761422,height_median=0.18373118273026195,location.set.prob={0.18762962962962962,0.25905555555555554,2.4074074074074075E-4,2.4074074074074075E-4,0.5513703703703704,0.001462962962962963},height_range={0.14901804998628027,0.2606268204712079},location.rate=0.8073631393398963,height_95%_HPD={0.15751578734183153,0.22118285460750287},default.rate_median=8.92455972395866E-4,length_median=0.045729771744929995,location="Southeast",location.prob=0.5513703703703704,location.set={"CentreWest","RJ","South","North","Southeast","Northeast"},location.rate_range={0.42448391338960223,1.331227935658132},height=0.1862413745133425]:0.01994176089715)[&length_range={4.640558672886E-7,0.05043805808432},default.rate_95%_HPD={8.095419764499226E-4,9.743814998983737E-4},length_95%_HPD={4.640558672886E-7,0.01962661119268},default.rate_range={8.006498032318179E-4,9.999956221596782E-4},default.rate=8.94573619242056E-4,length=0.006564906107248877,posterior=0.08075925925925925,location.rate_95%_HPD={0.6071876761573822,1.038102165522279},location.rate_median=0.8022502114875825,height_median=0.22448456147076137,location.set.prob={0.9963311167163494,2.2930520522815867E-4,0.00343957807842238},height_range={0.176343751442969,0.2733129659458876},location.rate=0.807849479437435,height_95%_HPD={0.19754799790472974,0.2562939983099253},default.rate_median=8.94300113508072E-4,length_median=0.004539059623409,location="CentreWest",location.prob=0.9963311167163494,location.set={"CentreWest","RJ","Southeast"},location.rate_range={0.48593323230677987,1.272501541216178},height=0.22636574204154133]:0.01127624352876,(((247[&length_range={0.01097143536944,0.2242225169132},default.rate_95%_HPD={8.107212746362808E-4,9.728337194427039E-4},length_95%_HPD={0.01746945133756,0.1205459556768},default.rate_range={8.000261883460774E-4,9.999956221596782E-4},default.rate=8.93447556451968E-4,length=0.06980028184387148,location.rate_95%_HPD={0.5897047145561718,1.0247004167779792},location.rate_median=0.8028053243761422,height_median=0.04383561643840039,location.set.prob={1.0},height_range={0.0438356164382549,0.04383561643856082},location.rate=0.8073631393398963,height_95%_HPD={0.04383561643833289,0.043835616438465674},default.rate_median=8.92455972395866E-4,length_median=0.06787766323337,location="CentreWest",location.prob=1.0,location.set={"CentreWest"},location.rate_range={0.42448391338960223,1.331227935658132},height=0.043835616438400324]:0.06372194308944,181[&length_range={1.253125978639E-5,0.2007193554805},default.rate_95%_HPD={8.107212746362808E-4,9.728337194427039E-4},length_95%_HPD={0.00778184989477,0.1015442072183},default.rate_range={8.000261883460774E-4,9.999956221596782E-4},default.rate=8.93447556451968E-4,length=0.0567614367636774,location.rate_95%_HPD={0.5897047145561718,1.0247004167779792},location.rate_median=0.8028053243761422,height_median=0.054794520548057224,location.set.prob={1.0},height_range={0.054794520547920444,0.05479452054820305},location.rate=0.8073631393398963,height_95%_HPD={0.054794520547992664,0.05479452054812134},default.rate_median=8.92455972395866E-4,length_median=0.05588659074106,location="CentreWest",location.prob=1.0,location.set={"CentreWest"},location.rate_range={0.42448391338960223,1.331227935658132},height=0.054794520548057286]:0.05276303897979)[&length_range={1.094712578983E-4,0.2021691481268},default.rate_95%_HPD={8.09972897664767E-4,9.721690525017096E-4},length_95%_HPD={8.67500389632E-4,0.1102065175421},default.rate_range={8.000261883460774E-4,9.999956221596782E-4},default.rate=8.935077479008987E-4,length=0.04476660710834218,posterior=0.9630185185185185,location.rate_95%_HPD={0.5916831201836433,1.0263822234109772},location.rate_median=0.802526022383772,height_median=0.11054782152999482,location.set.prob={0.9999615406803454,3.845931965463531E-5},height_range={0.054807051807824636,0.25551387602856823},location.rate=0.8070443094355295,height_95%_HPD={0.06255011988631898,0.15568729971063827},default.rate_median=8.925858528791246E-4,length_median=0.03689758620682,location="CentreWest",location.prob=0.9999615406803454,location.set={"CentreWest","Southeast"},location.rate_range={0.42448391338960223,1.331227935658132},height=0.11138638702409419]:0.03379519491628,(189[&length_range={3.645543610205E-4,0.1926237966836},default.rate_95%_HPD={8.107212746362808E-4,9.728337194427039E-4},length_95%_HPD={0.00230152441796,0.1250828540523},default.rate_range={8.000261883460774E-4,9.999956221596782E-4},default.rate=8.93447556451968E-4,length=0.05242822187510533,location.rate_95%_HPD={0.5897047145561718,1.0247004167779792},location.rate_median=0.8028053243761422,height_median=0.0767123287671439,location.set.prob={1.0},height_range={0.07671232876701162,0.07671232876729339},location.rate=0.8073631393398963,height_95%_HPD={0.07671232876707923,0.07671232876720718},default.rate_median=8.92455972395866E-4,length_median=0.046496878507275,location="CentreWest",location.prob=1.0,location.set={"CentreWest"},location.rate_range={0.42448391338960223,1.331227935658132},height=0.07671232876714125]:0.05620724694433,((228[&length_range={1.799981453123E-4,0.2061315752734},default.rate_95%_HPD={8.107212746362808E-4,9.728337194427039E-4},length_95%_HPD={0.006115462534691,0.1125139684592},default.rate_range={8.000261883460774E-4,9.999956221596782E-4},default.rate=8.93447556451968E-4,length=0.060959437016975364,location.rate_95%_HPD={0.5897047145561718,1.0247004167779792},location.rate_median=0.8028053243761422,height_median=0.027397260274028556,location.set.prob={1.0},height_range={0.027397260273889223,0.027397260274191593},location.rate=0.8073631393398963,height_95%_HPD={0.02739726027395717,0.027397260274098056},default.rate_median=8.92455972395866E-4,length_median=0.059302565128625,location="CentreWest",location.prob=1.0,location.set={"CentreWest"},location.rate_range={0.42448391338960223,1.331227935658132},height=0.027397260274028532]:0.01943896286055,250[&length_range={0.01113890225497,0.2170904793831},default.rate_95%_HPD={8.107212746362808E-4,9.728337194427039E-4},length_95%_HPD={0.01707436664435,0.1234728725688},default.rate_range={8.000261883460774E-4,9.999956221596782E-4},default.rate=8.93447556451968E-4,length=0.07191834112663296,location.rate_95%_HPD={0.5897047145561718,1.0247004167779792},location.rate_median=0.8028053243761422,height_median=0.01643835616437178,location.set.prob={1.0},height_range={0.016438356164211854,0.01643835616454231},location.rate=0.8073631393398963,height_95%_HPD={0.01643835616429823,0.016438356164445334},default.rate_median=8.92455972395866E-4,length_median=0.070261469238285,location="CentreWest",location.prob=1.0,location.set={"CentreWest"},location.rate_range={0.42448391338960223,1.331227935658132},height=0.01643835616437146]:0.03039786697021)[&length_range={0.001115071823997,0.2292623758047},default.rate_95%_HPD={8.107212746362808E-4,9.728337194427039E-4},length_95%_HPD={0.008267918143618,0.1411083379663},default.rate_range={8.000261883460774E-4,9.999956221596782E-4},default.rate=8.93447556451968E-4,length=0.07026029719947269,posterior=1.0,location.rate_95%_HPD={0.5897047145561718,1.0247004167779792},location.rate_median=0.8028053243761422,height_median=0.0866998254026386,location.set.prob={0.9999629629629629,1.8518518518518518E-5,1.8518518518518518E-5},height_range={0.027577258419317574,0.2335288355474291},location.rate=0.8073631393398963,height_95%_HPD={0.03351272280871548,0.13991122873314032},default.rate_median=8.92455972395866E-4,length_median=0.06485594853071999,location="CentreWest",location.prob=0.9999629629629629,location.set={"CentreWest","RJ","Southeast"},location.rate_range={0.42448391338960223,1.331227935658132},height=0.08835669729100495]:0.0594288294032,(190[&length_range={7.644158190332E-5,0.2170181122761},default.rate_95%_HPD={8.107212746362808E-4,9.728337194427039E-4},length_95%_HPD={0.001782895972194,0.1240802123066},default.rate_range={8.000261883460774E-4,9.999956221596782E-4},default.rate=8.93447556451968E-4,length=0.06441835465443695,location.rate_95%_HPD={0.5897047145561718,1.0247004167779792},location.rate_median=0.8028053243761422,height_median=0.054794520548057446,location.set.prob={1.0},height_range={0.054794520547913506,0.054794520548209436},location.rate=0.8073631393398963,height_95%_HPD={0.05479452054799122,0.05479452054812223},default.rate_median=8.92455972395866E-4,length_median=0.06320511517414,location="CentreWest",location.prob=1.0,location.set={"CentreWest"},location.rate_range={0.42448391338960223,1.331227935658132},height=0.05479452054805729]:0.045945007961,230[&length_range={4.48654922916E-4,0.2405308891698},default.rate_95%_HPD={8.107212746362808E-4,9.728337194427039E-4},length_95%_HPD={0.02838481112282,0.135455782518},default.rate_range={8.000261883460774E-4,9.999956221596782E-4},default.rate=8.93447556451968E-4,length=0.08505897994144107,location.rate_95%_HPD={0.5897047145561718,1.0247004167779792},location.rate_median=0.8028053243761422,height_median=0.027397260274028584,location.set.prob={1.0},height_range={0.027397260273889612,0.02739726027417999},location.rate=0.8073631393398963,height_95%_HPD={0.027397260273958335,0.02739726027409828},default.rate_median=8.92455972395866E-4,length_median=0.084717615142635,location="CentreWest",location.prob=1.0,location.set={"CentreWest"},location.rate_range={0.42448391338960223,1.331227935658132},height=0.027397260274028563]:0.07334226823502)[&length_range={4.19892058684E-6,0.1939865785716},default.rate_95%_HPD={8.102049197318541E-4,9.743076859472668E-4},length_95%_HPD={4.19892058684E-6,0.09318378319247},default.rate_range={8.000925372835323E-4,9.999956221596782E-4},default.rate=8.940658000496216E-4,length=0.0354684005748126,posterior=0.31533333333333335,location.rate_95%_HPD={0.5932116290216183,1.0312013517448984},location.rate_median=0.8032873945338431,height_median=0.09829020608487271,location.set.prob={1.0},height_range={0.054994470611628654,0.22685865562251115},location.rate=0.8079952013376495,height_95%_HPD={0.056896086047557526,0.13373759419133124},default.rate_median=8.930328581664504E-4,length_median=0.02908997319296,location="CentreWest",location.prob=1.0,location.set={"CentreWest"},location.rate_range={0.4413922751715997,1.3039883495570297},height=0.09775647064685011]:0.005525524028726)[&length_range={9.669994230146E-6,0.1539316811931},default.rate_95%_HPD={8.193799894192165E-4,9.819581363048264E-4},length_95%_HPD={9.669994230146E-6,0.0842715955995},default.rate_range={8.000684667621226E-4,9.996296982921872E-4},default.rate=8.965320222872856E-4,length=0.026805343825360112,posterior=0.07225925925925926,location.rate_95%_HPD={0.6056245120425348,1.035834713571721},location.rate_median=0.8048730020493341,height_median=0.12345806099342707,location.set.prob={1.0},height_range={0.06093317919157504,0.2535036976984059},location.rate=0.8104394991011761,height_95%_HPD={0.07561057510357783,0.1754105905412337},default.rate_median=8.962124364070859E-4,length_median=0.01807450382219,location="CentreWest",location.prob=1.0,location.set={"CentreWest"},location.rate_range={0.4448164112813023,1.2335390949332938},height=0.12619951794019735]:0.02665452317369)[&length_range={3.604890683184E-8,0.1536688718348},default.rate_95%_HPD={8.104748151970152E-4,9.741982030222014E-4},length_95%_HPD={3.604890683184E-8,0.09832625836436},default.rate_range={8.000684667621226E-4,9.99797721891956E-4},default.rate=8.944083415444779E-4,length=0.03658341803045312,posterior=0.11718518518518518,location.rate_95%_HPD={0.6064643686390534,1.0398458621256144},location.rate_median=0.803337247621159,height_median=0.13551317774950855,location.set.prob={1.0},height_range={0.08129447218328978,0.2595081463767621},location.rate=0.8079100423178697,height_95%_HPD={0.09623285754918842,0.20337787213768982},default.rate_median=8.935730076496624E-4,length_median=0.02784121636163,location="CentreWest",location.prob=1.0,location.set={"CentreWest"},location.rate_range={0.4413680964163052,1.2269534215627171},height=0.14147525239216072]:0.00843317873265)[&length_range={2.042189227197E-6,0.1491416969874},default.rate_95%_HPD={8.113152445289963E-4,9.759607375308974E-4},length_95%_HPD={2.042189227197E-6,0.09839358585509},default.rate_range={8.000334988688567E-4,9.99939128301967E-4},default.rate=8.964211685599221E-4,length=0.04314701461958956,posterior=0.1592037037037037,location.rate_95%_HPD={0.6045026714271385,1.0389246775509333},location.rate_median=0.8058419540524303,height_median=0.15416911582360981,location.set.prob={1.0},height_range={0.09276899908534586,0.2598583826126162},location.rate=0.8120850749281951,height_95%_HPD={0.11355477741088255,0.2242285430953458},default.rate_median=8.955489391474373E-4,length_median=0.03944377079418,location="CentreWest",location.prob=1.0,location.set={"CentreWest"},location.rate_range={0.47398759413696023,1.2534534635156662},height=0.16042669364080892]:0.113427550675,(203[&length_range={0.01003962266177,0.270626422676},default.rate_95%_HPD={8.107212746362808E-4,9.728337194427039E-4},length_95%_HPD={0.04903346770722,0.2191085232676},default.rate_range={8.000261883460774E-4,9.999956221596782E-4},default.rate=8.93447556451968E-4,length=0.11597807253496888,location.rate_95%_HPD={0.5897047145561718,1.0247004167779792},location.rate_median=0.8028053243761422,height_median=0.016438356164371726,location.set.prob={1.0},height_range={0.016438356164227508,0.016438356164522383},location.rate=0.8073631393398963,height_95%_HPD={0.016438356164291623,0.016438356164449663},default.rate_median=8.92455972395866E-4,length_median=0.10805345243455,location="CentreWest",location.prob=1.0,location.set={"CentreWest"},location.rate_range={0.42448391338960223,1.331227935658132},height=0.016438356164371754]:0.2066896651629,200[&length_range={0.01059657258503,0.2145745718761},default.rate_95%_HPD={8.107212746362808E-4,9.728337194427039E-4},length_95%_HPD={0.04543851348592,0.1788864270825},default.rate_range={8.000261883460774E-4,9.999956221596782E-4},default.rate=8.93447556451968E-4,length=0.11872679030537842,location.rate_95%_HPD={0.5897047145561718,1.0247004167779792},location.rate_median=0.8028053243761422,height_median=0.07671232876714396,location.set.prob={1.0},height_range={0.07671232876700018,0.07671232876729533},location.rate=0.8073631393398963,height_95%_HPD={0.07671232876706646,0.07671232876722195},default.rate_median=8.92455972395866E-4,length_median=0.12904864748095,location="CentreWest",location.prob=1.0,location.set={"CentreWest"},location.rate_range={0.42448391338960223,1.331227935658132},height=0.0767123287671411]:0.1464156925601)[&length_range={3.765987379947E-5,0.1271713736956},default.rate_95%_HPD={8.121499048157219E-4,9.727106526447253E-4},length_95%_HPD={3.765987379947E-5,0.06300336829397},default.rate_range={8.001553391681282E-4,9.994443270041123E-4},default.rate=8.942467374271166E-4,length=0.019426351002879615,posterior=0.02875925925925926,location.rate_95%_HPD={0.5935213782942009,1.0217226038645117},location.rate_median=0.8041092282366984,height_median=0.16760299447746208,location.set.prob={1.0},height_range={0.09329293254874033,0.26271419146784997},location.rate=0.8102702142409313,height_95%_HPD={0.11592628464776228,0.23780568003125632},default.rate_median=8.945271147801153E-4,length_median=0.01194237810052,location="CentreWest",location.prob=1.0,location.set={"CentreWest"},location.rate_range={0.48772774638777844,1.1653977038138577},height=0.17294803944000428]:0.03165228379186)[&length_range={3.014357162046E-6,0.1258969575829},default.rate_95%_HPD={8.141666290772841E-4,9.786591316260289E-4},length_95%_HPD={3.014357162046E-6,0.07983755747676},default.rate_range={8.001530813600086E-4,9.999859899412732E-4},default.rate=8.991597946200867E-4,length=0.03022400852498617,posterior=0.17492592592592593,location.rate_95%_HPD={0.5994476820838779,1.0332585980070341},location.rate_median=0.808177492176096,height_median=0.19502272347399355,location.set.prob={0.9997882701672666,2.1172983273343214E-4},height_range={0.113345031034285,0.2680001182563483},location.rate=0.8126091242725585,height_95%_HPD={0.13470263114202952,0.24088165672158363},default.rate_median=8.982666856474247E-4,length_median=0.02335446089605,location="CentreWest",location.prob=0.9997882701672666,location.set={"CentreWest","Southeast"},location.rate_range={0.4630148418028432,1.331227935658132},height=0.19179513669993098]:0.01088632439611)[&length_range={2.38790110306E-5,0.1450780858942},default.rate_95%_HPD={8.120971199560166E-4,9.740407800565546E-4},length_95%_HPD={2.781055408543E-4,0.03659380975861},default.rate_range={8.000261883460774E-4,9.999859899412732E-4},default.rate=8.935754380501227E-4,length=0.015310621805786342,posterior=0.6905,location.rate_95%_HPD={0.5916831201836433,1.0252853255318646},location.rate_median=0.8031814446740841,height_median=0.237162763053949,location.set.prob={0.9940461823155523,0.001126397940300909,2.6818998578593075E-5,1.072759943143723E-4,0.00453241075978223,1.6091399147155844E-4},height_range={0.17533276474020743,0.31809729279279664},location.rate=0.807692755652111,height_95%_HPD={0.21080594720698842,0.26738788060055063},default.rate_median=8.924482894258685E-4,length_median=0.01267068996083,location="CentreWest",location.prob=0.9940461823155523,location.set={"CentreWest","RJ","South","North","Southeast","Northeast"},location.rate_range={0.42448391338960223,1.331227935658132},height=0.23742168698525148]:0.01874305596396)[&length_range={3.137175810147E-5,0.1549658367785},default.rate_95%_HPD={8.122757435528329E-4,9.728048763574733E-4},length_95%_HPD={3.766025747859E-4,0.07728617100927},default.rate_range={8.001124735825191E-4,9.999956221596782E-4},default.rate=8.941976086103805E-4,length=0.033576624725246376,posterior=0.3889814814814815,location.rate_95%_HPD={0.5916370516217153,1.0257054866476276},location.rate_median=0.8014663859916273,height_median=0.2545916978721854,location.set.prob={0.9973815758152821,3.332539871459176E-4,1.9043084979766722E-4,0.0019995239228755056,9.521542489883361E-5},height_range={0.1940856186809794,0.34639198562386597},location.rate=0.8058837233679459,height_95%_HPD={0.22156551941179586,0.28427029196327813},default.rate_median=8.934362957160451E-4,length_median=0.02756233783705,location="CentreWest",location.prob=0.9973815758152821,location.set={"CentreWest","RJ","North","Southeast","Northeast"},location.rate_range={0.4686200110533703,1.3011129632913385},height=0.2534758661190957]:0.1057978029193,(((27[&length_range={1.897463076982E-4,0.1195586019414},default.rate_95%_HPD={8.107212746362808E-4,9.728337194427039E-4},length_95%_HPD={0.003172243638727,0.0458088549324},default.rate_range={8.000261883460774E-4,9.999956221596782E-4},default.rate=8.93447556451968E-4,length=0.028646631020981975,location.rate_95%_HPD={0.5897047145561718,1.0247004167779792},location.rate_median=0.8028053243761422,height_median=0.3479227487086973,location.set.prob={1.0},height_range={0.3479227487085782,0.3479227487088165},location.rate=0.8073631393398963,height_95%_HPD={0.3479227487086412,0.34792274870875306},default.rate_median=8.92455972395866E-4,length_median=0.027870268356480002,location="North",location.prob=1.0,location.set={"North"},location.rate_range={0.42448391338960223,1.331227935658132},height=0.34792274870858014]:0.04208964287675,(34[&length_range={5.78162829612E-7,0.07956909374275},default.rate_95%_HPD={8.107212746362808E-4,9.728337194427039E-4},length_95%_HPD={5.78162829612E-7,0.02239667026184},default.rate_range={8.000261883460774E-4,9.999956221596782E-4},default.rate=8.93447556451968E-4,length=0.010052272873604181,location.rate_95%_HPD={0.5897047145561718,1.0247004167779792},location.rate_median=0.8028053243761422,height_median=0.3697806722061614,location.set.prob={1.0},height_range={0.36978067220604344,0.36978067220628},location.rate=0.8073631393398963,height_95%_HPD={0.3697806722061057,0.3697806722062171},default.rate_median=8.92455972395866E-4,length_median=0.0073474260652905,location="North",location.prob=1.0,location.set={"North"},location.rate_range={0.42448391338960223,1.331227935658132},height=0.36978067220610317]:0.01204348773485,((443[&length_range={3.079628578667E-5,0.1258788296566},default.rate_95%_HPD={8.107212746362808E-4,9.728337194427039E-4},length_95%_HPD={5.499751675856E-4,0.05151051971392},default.rate_range={8.000261883460774E-4,9.999956221596782E-4},default.rate=8.93447556451968E-4,length=0.022221711833613676,location.rate_95%_HPD={0.5897047145561718,1.0247004167779792},location.rate_median=0.8028053243761422,height_median=0.2739726027398319,location.set.prob={1.0},height_range={0.2739726027397106,0.2739726027399493},location.rate=0.8073631393398963,height_95%_HPD={0.2739726027397742,0.27397260273988877},default.rate_median=8.92455972395866E-4,length_median=0.016461753310265,location="North",location.prob=1.0,location.set={"North"},location.rate_range={0.42448391338960223,1.331227935658132},height=0.2739726027396277]:0.003893881476449,444[&length_range={3.079628578667E-5,0.1171645687126},default.rate_95%_HPD={8.107212746362808E-4,9.728337194427039E-4},length_95%_HPD={5.199039917354E-4,0.05172114577489},default.rate_range={8.000261883460774E-4,9.999956221596782E-4},default.rate=8.93447556451968E-4,length=0.02227685463156209,location.rate_95%_HPD={0.5897047145561718,1.0247004167779792},location.rate_median=0.8028053243761422,height_median=0.2739726027398319,location.set.prob={1.0},height_range={0.2739726027397106,0.2739726027399493},location.rate=0.8073631393398963,height_95%_HPD={0.2739726027397742,0.27397260273988877},default.rate_median=8.92455972395866E-4,length_median=0.01646024528897,location="North",location.prob=1.0,location.set={"North"},location.rate_range={0.42448391338960223,1.331227935658132},height=0.2739726027396277]:0.003893881476449)[&length_range={7.755193980497E-5,0.1317948600897},default.rate_95%_HPD={8.10726946103705E-4,9.728048763574733E-4},length_95%_HPD={0.002068940210791,0.08526353805412},default.rate_range={8.000261883460774E-4,9.999956221596782E-4},default.rate=8.934882487482935E-4,length=0.04275343692494952,posterior=0.993537037037037,location.rate_95%_HPD={0.5897423497394565,1.0247004167779792},location.rate_median=0.8028004355859442,height_median=0.29033924426191315,location.set.prob={1.863898156604723E-5,1.863898156604723E-5,0.9999440830553019,1.863898156604723E-5},height_range={0.2740033990256468,0.3819192624309761},location.rate=0.8073700411347615,height_95%_HPD={0.27447708915043884,0.3248814111341872},default.rate_median=8.924929421896344E-4,length_median=0.0402310943307,location="North",location.prob=0.9999440830553019,location.set={"CentreWest","South","North","Northeast"},location.rate_range={0.42448391338960223,1.331227935658132},height=0.29597130602142585]:0.09407433306086,70[&length_range={2.593580815669E-7,0.1015467716799},default.rate_95%_HPD={8.107212746362808E-4,9.728337194427039E-4},length_95%_HPD={2.593580815669E-7,0.05081842736425},default.rate_range={8.000261883460774E-4,9.999956221596782E-4},default.rate=8.93447556451968E-4,length=0.01789458364113514,location.rate_95%_HPD={0.5897047145561718,1.0247004167779792},location.rate_median=0.8028053243761422,height_median=0.3315068493150193,location.set.prob={1.0},height_range={0.33150684931490015,0.331506849315132},location.rate=0.8073631393398963,height_95%_HPD={0.33150684931496266,0.3315068493150757},default.rate_median=8.92455972395866E-4,length_median=0.013327394906085,location="North",location.prob=1.0,location.set={"North"},location.rate_range={0.42448391338960223,1.331227935658132},height=0.3315068493151835]:0.04043396796213)[&length_range={1.807510710805E-5,0.06725228334395},default.rate_95%_HPD={8.06734731292285E-4,9.676210848904623E-4},length_95%_HPD={1.807510710805E-5,0.04393828634853},default.rate_range={8.027885314565485E-4,9.98697700473857E-4},default.rate=8.913845980778894E-4,length=0.015883914620041198,posterior=0.010314814814814815,location.rate_95%_HPD={0.6150893721276989,1.039251606991715},location.rate_median=0.7959640559133018,height_median=0.33806930515525413,location.set.prob={1.0},height_range={0.33153319733076114,0.39540917970464284},location.rate=0.8083992140173457,height_95%_HPD={0.33153319733076114,0.3643973609008046},default.rate_median=8.88536256838341E-4,length_median=0.01086109821869,location="North",location.prob=1.0,location.set={"North"},location.rate_range={0.48103372374519515,1.2341437733183993},height=0.34198908973766695]:0.009883342663868)[&default.rate=8.87778439597995E-4,length=0.008188231644437,posterior=1.8518518518518518E-5,location="North",location.prob=1.0,location.set={"North"},location.set.prob={1.0},height=0.38182415994097363,location.rate=0.8124187585461015]:0.008188231644437)[&default.rate=8.87778439597995E-4,length=6.031123537031E-6,posterior=1.8518518518518518E-5,location="North",location.prob=1.0,location.set={"North"},location.set.prob={1.0},height=0.3900123915854106,location.rate=0.8124187585461015]:6.031123537031E-6,82[&length_range={6.269041772966E-5,0.07943837122083},default.rate_95%_HPD={8.107212746362808E-4,9.728337194427039E-4},length_95%_HPD={7.206825673108E-4,0.0270037271505},default.rate_range={8.000261883460774E-4,9.999956221596782E-4},default.rate=8.93447556451968E-4,length=0.01574428409945643,location.rate_95%_HPD={0.5897047145561718,1.0247004167779792},location.rate_median=0.8028053243761422,height_median=0.3697806722061614,location.set.prob={1.0},height_range={0.3697806722060489,0.3697806722062772},location.rate=0.8073631393398963,height_95%_HPD={0.36978067220610467,0.3697806722062157},default.rate_median=8.92455972395866E-4,length_median=0.017866705913634998,location="North",location.prob=1.0,location.set={"North"},location.rate_range={0.42448391338960223,1.331227935658132},height=0.36978067220610344]:0.02023775050282)[&default.rate=8.87778439597995E-4,length=6.758904805904E-5,posterior=1.8518518518518518E-5,location="North",location.prob=1.0,location.set={"North"},location.set.prob={1.0},height=0.39001842270894765,location.rate=0.8124187585461015]:6.758904805904E-5,42[&length_range={3.419160726215E-7,0.08580293257629},default.rate_95%_HPD={8.107212746362808E-4,9.728337194427039E-4},length_95%_HPD={3.419160726215E-7,0.02937898153848},default.rate_range={8.000261883460774E-4,9.999956221596782E-4},default.rate=8.93447556451968E-4,length=0.013129351636495798,location.rate_95%_HPD={0.5897047145561718,1.0247004167779792},location.rate_median=0.8028053243761422,height_median=0.3615839508945555,location.set.prob={1.0},height_range={0.3615839508944326,0.3615839508946682},location.rate=0.8073631393398963,height_95%_HPD={0.3615839508944989,0.3615839508946103},default.rate_median=8.92455972395866E-4,length_median=0.010782875649955,location="North",location.prob=1.0,location.set={"North"},location.rate_range={0.42448391338960223,1.331227935658132},height=0.3615839508944429]:0.02850206086249)[&default.rate=8.87778439597995E-4,length=1.21476641442E-4,posterior=1.8518518518518518E-5,location="North",location.prob=1.0,location.set={"North"},location.set.prob={1.0},height=0.3900860117570067,location.rate=0.8124187585461015]:1.21476641442E-4)[&default.rate=8.87778439597995E-4,length=4.449640045465E-4,posterior=1.8518518518518518E-5,location="North",location.prob=1.0,location.set={"North"},location.set.prob={1.0},height=0.3902074883984487,location.rate=0.8124187585461015]:4.449640045465E-4,(((((445[&length_range={7.74075427018E-5,0.1395613043398},default.rate_95%_HPD={8.107212746362808E-4,9.728337194427039E-4},length_95%_HPD={0.003802775737988,0.06027019245186},default.rate_range={8.000261883460774E-4,9.999956221596782E-4},default.rate=8.93447556451968E-4,length=0.031255957822932307,location.rate_95%_HPD={0.5897047145561718,1.0247004167779792},location.rate_median=0.8028053243761422,height_median=0.27397260273983204,location.set.prob={1.0},height_range={0.2739726027396909,0.27397260273994906},location.rate=0.8073631393398963,height_95%_HPD={0.27397260273977453,0.2739726027398885},default.rate_median=8.92455972395866E-4,length_median=0.0329458462725,location="North",location.prob=1.0,location.set={"North"},location.rate_range={0.42448391338960223,1.331227935658132},height=0.27397260273962826]:0.04174284728012,442[&length_range={5.278998119985E-4,0.1221803030879},default.rate_95%_HPD={8.107212746362808E-4,9.728337194427039E-4},length_95%_HPD={0.003086930821542,0.05971373299663},default.rate_range={8.000261883460774E-4,9.999956221596782E-4},default.rate=8.93447556451968E-4,length=0.031250748200067464,location.rate_95%_HPD={0.5897047145561718,1.0247004167779792},location.rate_median=0.8028053243761422,height_median=0.27397260273983204,location.set.prob={1.0},height_range={0.2739726027396909,0.2739726027399539},location.rate=0.8073631393398963,height_95%_HPD={0.27397260273977536,0.2739726027398892},default.rate_median=8.92455972395866E-4,length_median=0.032743874330545,location="North",location.prob=1.0,location.set={"North"},location.rate_range={0.42448391338960223,1.331227935658132},height=0.273972602739628]:0.04174284728012)[&length_range={2.498274968565E-7,0.1037496328413},default.rate_95%_HPD={8.098024477410927E-4,9.73085815109484E-4},length_95%_HPD={2.498274968565E-7,0.03796594145834},default.rate_range={8.000334988688567E-4,9.999956221596782E-4},default.rate=8.934042692232655E-4,length=0.012840001683379983,posterior=0.3370740740740741,location.rate_95%_HPD={0.5906702329834016,1.024431291438635},location.rate_median=0.801037740881013,height_median=0.29942155288661676,location.set.prob={1.0},height_range={0.2745005025517899,0.37115955529343614},location.rate=0.805998997684423,height_95%_HPD={0.27667580774034695,0.3268052994842281},default.rate_median=8.921873014978341E-4,length_median=0.0083051569739165,location="North",location.prob=1.0,location.set={"North"},location.rate_range={0.42448391338960223,1.3011129632913385},height=0.3012805409900504]:0.01170012605559,446[&length_range={7.74075427018E-5,0.1209470651122},default.rate_95%_HPD={8.107212746362808E-4,9.728337194427039E-4},length_95%_HPD={0.003144854325647,0.06036540642994},default.rate_range={8.000261883460774E-4,9.999956221596782E-4},default.rate=8.93447556451968E-4,length=0.03146763861996359,location.rate_95%_HPD={0.5897047145561718,1.0247004167779792},location.rate_median=0.8028053243761422,height_median=0.27397260273983204,location.set.prob={1.0},height_range={0.2739726027396869,0.27397260273994906},location.rate=0.8073631393398963,height_95%_HPD={0.2739726027397744,0.2739726027398882},default.rate_median=8.92455972395866E-4,length_median=0.03332102790274,location="North",location.prob=1.0,location.set={"North"},location.rate_range={0.42448391338960223,1.331227935658132},height=0.2739726027396279]:0.05344297333571)[&length_range={7.354757864581E-5,0.1325771964378},default.rate_95%_HPD={8.099787699771036E-4,9.721690525017096E-4},length_95%_HPD={0.001103885284034,0.07321668673185},default.rate_range={8.000261883460774E-4,9.999956221596782E-4},default.rate=8.936506229151675E-4,length=0.03550676886123975,posterior=0.9850925925925926,location.rate_95%_HPD={0.5895819865346104,1.0247004167779792},location.rate_median=0.8028296691263126,height_median=0.3152471151310362,location.set.prob={1.0},height_range={0.2755976944440436,0.39068232642041256},location.rate=0.807492056582611,height_95%_HPD={0.28228086977935296,0.342070138882389},default.rate_median=8.927311033018411E-4,length_median=0.03318154617419,location="North",location.prob=1.0,location.set={"North"},location.rate_range={0.42448391338960223,1.331227935658132},height=0.31317962628754425]:0.06260867000897,75[&length_range={0.001183382141768,0.119089243915},default.rate_95%_HPD={8.107212746362808E-4,9.728337194427039E-4},length_95%_HPD={0.009580082580924,0.06913591841659},default.rate_range={8.000261883460774E-4,9.999956221596782E-4},default.rate=8.93447556451968E-4,length=0.04140876848853414,location.rate_95%_HPD={0.5897047145561718,1.0247004167779792},location.rate_median=0.8028053243761422,height_median=0.3232876712329471,location.set.prob={1.0},height_range={0.32328767123283136,0.32328767123306246},location.rate=0.8073631393398963,height_95%_HPD={0.3232876712328895,0.32328767123300195},default.rate_median=8.92455972395866E-4,length_median=0.041748247495874996,location="North",location.prob=1.0,location.set={"North"},location.rate_range={0.42448391338960223,1.331227935658132},height=0.3232876712331444]:0.06673657485156)[&length_range={4.123445875415E-6,0.06447505121422},default.rate_95%_HPD={8.097094860519419E-4,9.690442388042744E-4},length_95%_HPD={4.123445875415E-6,0.03715253701299},default.rate_range={8.046801940530676E-4,9.993115573571445E-4},default.rate=8.910976340783701E-4,length=0.01294885745487797,posterior=0.00687037037037037,location.rate_95%_HPD={0.574330061884012,1.0263442338765245},location.rate_median=0.7996396531111276,height_median=0.35292243112847815,location.set.prob={1.0},height_range={0.32636621738822713,0.39693580801408257},location.rate=0.8054900870488366,height_95%_HPD={0.3318940266115335,0.39053069510277844},default.rate_median=8.865608595009109E-4,length_median=0.008304191860328,location="North",location.prob=1.0,location.set={"North"},location.rate_range={0.5370289870670868,1.220992376935512},height=0.35484353166659494]:4.123445875415E-6,58[&length_range={4.099216877196E-5,0.1484218357778},default.rate_95%_HPD={8.107212746362808E-4,9.728337194427039E-4},length_95%_HPD={6.062199927619E-4,0.07431985197522},default.rate_range={8.000261883460774E-4,9.999956221596782E-4},default.rate=8.93447556451968E-4,length=0.03301881810033174,location.rate_95%_HPD={0.5897047145561718,1.0247004167779792},location.rate_median=0.8028053243761422,height_median=0.3123287671232901,location.set.prob={1.0},height_range={0.31232876712317215,0.3123287671234022},location.rate=0.8073631393398963,height_95%_HPD={0.3123287671232339,0.3123287671233462},default.rate_median=8.92455972395866E-4,length_median=0.028575367652219998,location="North",location.prob=1.0,location.set={"North"},location.rate_range={0.42448391338960223,1.331227935658132},height=0.3123287671232623]:0.0776996024071)[&length_range={1.097118996532E-4,0.04965190810879},default.rate_95%_HPD={8.348287756306115E-4,9.257624089456995E-4},length_95%_HPD={1.097118996532E-4,0.0106934971678},default.rate_range={8.040916902046201E-4,9.257624089456995E-4},default.rate=8.724919905257878E-4,length=0.008151768146898476,posterior=2.4074074074074075E-4,location.rate_95%_HPD={0.6640582248720367,0.9024042449228566},location.rate_median=0.7818488482007878,height_median=0.34869007064887136,location.set.prob={1.0},height_range={0.33691183157505045,0.3900283695303473},location.rate=0.7842527305000702,height_95%_HPD={0.33691183157505045,0.3833747924091284},default.rate_median=8.617972903105369E-4,length_median=0.003750373245652,location="North",location.prob=1.0,location.set={"North"},location.rate_range={0.6640582248720367,0.9451213558380697},height=0.35741127065366424]:1.097118996532E-4,((((66[&length_range={1.135081068027E-7,0.112394548032},default.rate_95%_HPD={8.107212746362808E-4,9.728337194427039E-4},length_95%_HPD={1.135081068027E-7,0.05545876366646},default.rate_range={8.000261883460774E-4,9.999956221596782E-4},default.rate=8.93447556451968E-4,length=0.018292597985450985,location.rate_95%_HPD={0.5897047145561718,1.0247004167779792},location.rate_median=0.8028053243761422,height_median=0.31232876712329016,location.set.prob={1.0},height_range={0.31232876712316976,0.31232876712341207},location.rate=0.8073631393398963,height_95%_HPD={0.31232876712323454,0.31232876712334745},default.rate_median=8.92455972395866E-4,length_median=0.013725279631255,location="North",location.prob=1.0,location.set={"North"},location.rate_range={0.42448391338960223,1.331227935658132},height=0.3123287671232646]:0.009169284992377,61[&length_range={2.004162568181E-6,0.1104091234084},default.rate_95%_HPD={8.107212746362808E-4,9.728337194427039E-4},length_95%_HPD={2.004162568181E-6,0.05918914596221},default.rate_range={8.000261883460774E-4,9.999956221596782E-4},default.rate=8.93447556451968E-4,length=0.022176924354163532,location.rate_95%_HPD={0.5897047145561718,1.0247004167779792},location.rate_median=0.8028053243761422,height_median=0.3068493150685755,location.set.prob={1.0},height_range={0.30684931506845525,0.30684931506869245},location.rate=0.8073631393398963,height_95%_HPD={0.30684931506851887,0.306849315068632},default.rate_median=8.92455972395866E-4,length_median=0.017282138212485,location="North",location.prob=1.0,location.set={"North"},location.rate_range={0.42448391338960223,1.331227935658132},height=0.306849315068566]:0.01464873704709)[&length_range={1.846697640751E-6,0.08113042756818},default.rate_95%_HPD={8.159938759098844E-4,9.787614139177756E-4},length_95%_HPD={1.846697640751E-6,0.05283194883332},default.rate_range={8.010355592839682E-4,9.99939128301967E-4},default.rate=8.944964234437428E-4,length=0.0164972668212443,posterior=0.029666666666666668,location.rate_95%_HPD={0.5924784381574318,1.015209768204048},location.rate_median=0.7986573647067305,height_median=0.31744538848836523,location.set.prob={1.0},height_range={0.31233159183976594,0.37129739652967536},location.rate=0.8058649327567882,height_95%_HPD={0.31233159183976594,0.337926048703233},default.rate_median=8.927405367085452E-4,length_median=0.010938706321855,location="North",location.prob=1.0,location.set={"North"},location.rate_range={0.4752168505176234,1.3011129632913385},height=0.32040014981395126]:0.01336634540842,84[&length_range={5.895697457459E-7,0.0994173540271},default.rate_95%_HPD={8.107212746362808E-4,9.728337194427039E-4},length_95%_HPD={5.895697457459E-7,0.05031848431381},default.rate_range={8.000261883460774E-4,9.999956221596782E-4},default.rate=8.93447556451968E-4,length=0.01764711460343633,location.rate_95%_HPD={0.5897047145561718,1.0247004167779792},location.rate_median=0.8028053243761422,height_median=0.3287671232876619,location.set.prob={1.0},height_range={0.32876712328754126,0.32876712328777835},location.rate=0.8073631393398963,height_95%_HPD={0.3287671232876058,0.32876712328771845},default.rate_median=8.92455972395866E-4,length_median=0.01216631255333,location="North",location.prob=1.0,location.set={"North"},location.rate_range={0.42448391338960223,1.331227935658132},height=0.3287671232878369]:0.006097274236425)[&length_range={5.271765502329E-5,0.05895677251365},default.rate_95%_HPD={8.340022548431839E-4,9.80571603253407E-4},length_95%_HPD={5.271765502329E-5,0.05239228016595},default.rate_range={8.150511130692721E-4,9.80571603253407E-4},default.rate=9.009139427169314E-4,length=0.018765545243011487,posterior=5.740740740740741E-4,location.rate_95%_HPD={0.634998618402823,0.9881974983771141},location.rate_median=0.7535362675550137,height_median=0.3348643975240507,location.set.prob={1.0},height_range={0.328918616077091,0.3663237060359626},location.rate=0.7643479510502217,height_95%_HPD={0.328918616077091,0.3554062769347835},default.rate_median=8.92491489158803E-4,length_median=0.01133147772848,location="North",location.prob=1.0,location.set={"North"},location.rate_range={0.5448290298087081,0.9881974983771141},height=0.3375338315253913]:0.055256543417,((157[&length_range={1.40032528858E-4,0.1249697513375},default.rate_95%_HPD={8.107212746362808E-4,9.728337194427039E-4},length_95%_HPD={0.002817059940752,0.05910122951412},default.rate_range={8.000261883460774E-4,9.999956221596782E-4},default.rate=8.93447556451968E-4,length=0.031036524744743135,location.rate_95%_HPD={0.5897047145561718,1.0247004167779792},location.rate_median=0.8028053243761422,height_median=0.2904109589042037,location.set.prob={1.0},height_range={0.2904109589040917,0.2904109589043209},location.rate=0.8073631393398963,height_95%_HPD={0.2904109589041456,0.29041095890425916},default.rate_median=8.92455972395866E-4,length_median=0.02793995890774,location="CentreWest",location.prob=1.0,location.set={"CentreWest"},location.rate_range={0.42448391338960223,1.331227935658132},height=0.2904109589039381]:0.05287465427346,(((170[&length_range={0.01840959019619,0.2377729962612},default.rate_95%_HPD={8.107212746362808E-4,9.728337194427039E-4},length_95%_HPD={0.04526771995108,0.1825017419092},default.rate_range={8.000261883460774E-4,9.999956221596782E-4},default.rate=8.93447556451968E-4,length=0.11716805414826875,location.rate_95%_HPD={0.5897047145561718,1.0247004167779792},location.rate_median=0.8028053243761422,height_median=0.18356164383567392,location.set.prob={1.0},height_range={0.18356164383552578,0.1835616438358267},location.rate=0.8073631393398963,height_95%_HPD={0.18356164383559698,0.18356164383574997},default.rate_median=8.92455972395866E-4,length_median=0.12938805346,location="CentreWest",location.prob=1.0,location.set={"CentreWest"},location.rate_range={0.42448391338960223,1.331227935658132},height=0.18356164383567267]:0.1401059417261,(163[&length_range={1.623447583046E-4,0.1303292058881},default.rate_95%_HPD={8.107212746362808E-4,9.728337194427039E-4},length_95%_HPD={0.004867449897053,0.06193193695591},default.rate_range={8.000261883460774E-4,9.999956221596782E-4},default.rate=8.93447556451968E-4,length=0.03142313285188448,location.rate_95%_HPD={0.5897047145561718,1.0247004167779792},location.rate_median=0.8028053243761422,height_median=0.29041095890420354,location.set.prob={1.0},height_range={0.29041095890408863,0.2904109589043198},location.rate=0.8073631393398963,height_95%_HPD={0.29041095890414603,0.2904109589042594},default.rate_median=8.92455972395866E-4,length_median=0.028144533287235,location="CentreWest",location.prob=1.0,location.set={"CentreWest"},location.rate_range={0.42448391338960223,1.331227935658132},height=0.2904109589039378]:0.02805339606452,(158[&length_range={0.001254829962684,0.1269949286024},default.rate_95%_HPD={8.107212746362808E-4,9.728337194427039E-4},length_95%_HPD={0.008721978199642,0.07154984316589},default.rate_range={8.000261883460774E-4,9.999956221596782E-4},default.rate=8.93447556451968E-4,length=0.03674619011042436,location.rate_95%_HPD={0.5897047145561718,1.0247004167779792},location.rate_median=0.8028053243761422,height_median=0.29041095890420365,location.set.prob={1.0},height_range={0.2904109589040877,0.2904109589043234},location.rate=0.8073631393398963,height_95%_HPD={0.2904109589041469,0.29041095890426016},default.rate_median=8.92455972395866E-4,length_median=0.03251758261059,location="CentreWest",location.prob=1.0,location.set={"CentreWest"},location.rate_range={0.42448391338960223,1.331227935658132},height=0.2904109589039379]:0.02516611670202,160[&length_range={6.707639712E-7,0.1144925778898},default.rate_95%_HPD={8.107212746362808E-4,9.728337194427039E-4},length_95%_HPD={6.707639712E-7,0.04766911583822},default.rate_range={8.000261883460774E-4,9.999956221596782E-4},default.rate=8.93447556451968E-4,length=0.024100255469186243,location.rate_95%_HPD={0.5897047145561718,1.0247004167779792},location.rate_median=0.8028053243761422,height_median=0.29041095890420376,location.set.prob={1.0},height_range={0.29041095890408836,0.2904109589043206},location.rate=0.8073631393398963,height_95%_HPD={0.2904109589041468,0.29041095890426},default.rate_median=8.92455972395866E-4,length_median=0.023910928135895,location="CentreWest",location.prob=1.0,location.set={"CentreWest"},location.rate_range={0.42448391338960223,1.331227935658132},height=0.2904109589039381]:0.02516611670202)[&length_range={2.823519332895E-6,0.07750597394539},default.rate_95%_HPD={8.1204591534992E-4,9.72601566399596E-4},length_95%_HPD={2.823519332895E-6,0.0306707023669},default.rate_range={8.001099195175662E-4,9.99637283760634E-4},default.rate=8.942527879474142E-4,length=0.009714666103679223,posterior=0.04712962962962963,location.rate_95%_HPD={0.5898452832329354,1.0260118251661903},location.rate_median=0.8050428444162786,height_median=0.31552232034506317,location.set.prob={0.9992141453831042,7.858546168958742E-4},height_range={0.29206015539876284,0.3773282022446448},location.rate=0.8080078497185638,height_95%_HPD={0.2982863053540714,0.33849802551206754},default.rate_median=8.932057257998112E-4,length_median=0.006270388498116,location="CentreWest",location.prob=0.9992141453831042,location.set={"CentreWest","North"},location.rate_range={0.42448391338960223,1.2135762298823867},height=0.3175510534350412]:0.002887279362493)[&length_range={1.911442517655E-6,0.05886601519805},default.rate_95%_HPD={8.199105294903683E-4,9.701137093075821E-4},length_95%_HPD={1.911442517655E-6,0.02899267425324},default.rate_range={8.029214233697215E-4,9.94467949668294E-4},default.rate=8.958689503308257E-4,length=0.0086848457398688,posterior=0.00962962962962963,location.rate_95%_HPD={0.5895005612299474,1.0017029096903955},location.rate_median=0.7989326629110851,height_median=0.3198711283551354,location.set.prob={1.0},height_range={0.2945273676447494,0.358934694218901},location.rate=0.8056339064587764,height_95%_HPD={0.30628647015278126,0.3454475541171845},default.rate_median=8.953100354121845E-4,length_median=0.0056410618352695,location="CentreWest",location.prob=1.0,location.set={"CentreWest"},location.rate_range={0.4808041717381459,1.1230924550988932},height=0.32268546152625516]:0.005203230593017)[&length_range={1.301050549202E-5,0.07159516595444},default.rate_95%_HPD={8.216893476902292E-4,9.675981172496304E-4},length_95%_HPD={1.301050549202E-5,0.02566701713089},default.rate_range={8.000925372835323E-4,9.949788046499034E-4},default.rate=8.988435742038346E-4,length=0.010100447281854974,posterior=0.0011851851851851852,location.rate_95%_HPD={0.6673258030550107,1.0361348320380372},location.rate_median=0.818661841373248,height_median=0.3231693614620165,location.set.prob={1.0},height_range={0.3129944051599319,0.3614087902367753},location.rate=0.8086280361023953,height_95%_HPD={0.3129944051599319,0.34926959103343264},default.rate_median=8.994923054263439E-4,length_median=0.0080259272379225,location="CentreWest",location.prob=1.0,location.set={"CentreWest"},location.rate_range={0.5755940096524444,1.0361348320380372},height=0.32685825259994017]:0.008542600827709,(((((224[&length_range={0.03932325275343,0.347119062996},default.rate_95%_HPD={8.107212746362808E-4,9.728337194427039E-4},length_95%_HPD={0.07268911119911,0.2125230190309},default.rate_range={8.000261883460774E-4,9.999956221596782E-4},default.rate=8.93447556451968E-4,length=0.13057405550363255,location.rate_95%_HPD={0.5897047145561718,1.0247004167779792},location.rate_median=0.8028053243761422,height_median=0.016438356164371726,location.set.prob={1.0},height_range={0.01643835616418421,0.01643835616455741},location.rate=0.8073631393398963,height_95%_HPD={0.016438356164289902,0.016438356164453383},default.rate_median=8.92455972395866E-4,length_median=0.12204622324875,location="CentreWest",location.prob=1.0,location.set={"CentreWest"},location.rate_range={0.42448391338960223,1.331227935658132},height=0.016438356164371934]:0.1284755326107,(558[&length_range={0.00841632207704,0.2631556544313},default.rate_95%_HPD={8.107212746362808E-4,9.728337194427039E-4},length_95%_HPD={0.03554954460523,0.1732964792702},default.rate_range={8.000261883460774E-4,9.999956221596782E-4},default.rate=8.93447556451968E-4,length=0.10287642506092555,location.rate_95%_HPD={0.5897047145561718,1.0247004167779792},location.rate_median=0.8028053243761422,height_median=0.08219178082208622,location.set.prob={1.0},height_range={0.08219178082193479,0.082191780822236},location.rate=0.8073631393398963,height_95%_HPD={0.08219178082201167,0.08219178082216111},default.rate_median=8.92455972395866E-4,length_median=0.10255021254765001,location="Southeast",location.prob=1.0,location.set={"Southeast"},location.rate_range={0.42448391338960223,1.331227935658132},height=0.08219178082208634]:0.06078284031541,(184[&length_range={0.008270389514923,0.3144816758125},default.rate_95%_HPD={8.107212746362808E-4,9.728337194427039E-4},length_95%_HPD={0.04112065143912,0.1748147285843},default.rate_range={8.000261883460774E-4,9.999956221596782E-4},default.rate=8.93447556451968E-4,length=0.09464383601909822,location.rate_95%_HPD={0.5897047145561718,1.0247004167779792},location.rate_median=0.8028053243761422,height_median=0.054794520548057724,location.set.prob={1.0},height_range={0.05479452054790945,0.05479452054820372},location.rate=0.8073631393398963,height_95%_HPD={0.05479452054798484,0.054794520548129},default.rate_median=8.92455972395866E-4,length_median=0.086200133934295,location="CentreWest",location.prob=1.0,location.set={"CentreWest"},location.rate_range={0.42448391338960223,1.331227935658132},height=0.054794520548057224]:0.08752841883808,175[&length_range={9.670883697442E-4,0.2342085405553},default.rate_95%_HPD={8.107212746362808E-4,9.728337194427039E-4},length_95%_HPD={0.03390772271525,0.1659917353857},default.rate_range={8.000261883460774E-4,9.999956221596782E-4},default.rate=8.93447556451968E-4,length=0.08368477122364702,location.rate_95%_HPD={0.5897047145561718,1.0247004167779792},location.rate_median=0.8028053243761422,height_median=0.05479452054805767,location.set.prob={1.0},height_range={0.054794520547912395,0.05479452054820705},location.rate=0.8073631393398963,height_95%_HPD={0.05479452054798645,0.05479452054812439},default.rate_median=8.92455972395866E-4,length_median=0.077032132754995,location="CentreWest",location.prob=1.0,location.set={"CentreWest"},location.rate_range={0.42448391338960223,1.331227935658132},height=0.054794520548057175]:0.08752841883808)[&length_range={3.041923649569E-6,0.1603326956096},default.rate_95%_HPD={8.111435640284353E-4,9.727907913818403E-4},length_95%_HPD={3.041923649569E-6,0.08958557738665},default.rate_range={8.001124735825191E-4,9.999189724408785E-4},default.rate=8.933435214998499E-4,length=0.03138328984651782,posterior=0.3043148148148148,location.rate_95%_HPD={0.5813655178228938,1.0220603986543668},location.rate_median=0.8026590304687621,height_median=0.12624768592732255,location.set.prob={0.9998782936773566,6.085316132173066E-5,6.085316132173066E-5},height_range={0.06445669787453451,0.25891326945755183},location.rate=0.8079406249476825,height_95%_HPD={0.0798323164578138,0.18211513923423128},default.rate_median=8.924543278847628E-4,length_median=0.02334680680162,location="CentreWest",location.prob=0.9998782936773566,location.set={"CentreWest","RJ","Southeast"},location.rate_range={0.42448391338960223,1.3011129632913385},height=0.1301681738192125]:6.516817513605E-4)[&length_range={1.155473861641E-5,0.1399802042223},default.rate_95%_HPD={8.069291315464601E-4,9.712502822336579E-4},length_95%_HPD={1.155473861641E-5,0.07674776588299},default.rate_range={8.000334988688567E-4,9.997432936842084E-4},default.rate=8.920257372349443E-4,length=0.025807371071354713,posterior=0.09075925925925926,location.rate_95%_HPD={0.5945987258004145,1.036097468383375},location.rate_median=0.8025007006893543,height_median=0.15067218168751922,location.set.prob={0.9926545602938176,2.0403999183840033E-4,0.0071413997143440116},height_range={0.09936024952494166,0.2680457865948666},location.rate=0.8082801727545026,height_95%_HPD={0.11709649028548047,0.2240057553605865},default.rate_median=8.908852781260337E-4,length_median=0.01822254739871,location="CentreWest",location.prob=0.9926545602938176,location.set={"CentreWest","RJ","Southeast"},location.rate_range={0.44788586148613785,1.3011129632913385},height=0.15752744431137602]:0.001939267637562)[&length_range={1.940138473711E-6,0.1553447353697},default.rate_95%_HPD={8.110489343575346E-4,9.728560722558049E-4},length_95%_HPD={1.940138473711E-6,0.08265014715401},default.rate_range={8.000764837166105E-4,9.99939128301967E-4},default.rate=8.951155405461492E-4,length=0.03186978783008641,posterior=0.351,location.rate_95%_HPD={0.5938565783558729,1.0307317289878202},location.rate_median=0.8079449675387698,height_median=0.1635874867117965,location.set.prob={0.9874960430515987,1.0551862403714256E-4,5.275931201857128E-5,0.012345679012345678},height_range={0.1006479553452993,0.2671755425858217},location.rate=0.8123673224978355,height_95%_HPD={0.12003605786080107,0.22650783418866927},default.rate_median=8.939293112365096E-4,length_median=0.025906313284065,location="CentreWest",location.prob=0.9874960430515987,location.set={"CentreWest","RJ","North","Southeast"},location.rate_range={0.42448391338960223,1.3039883495570297},height=0.1694919278180036]:0.06511311556918,(188[&length_range={0.08219186318814,0.1797431209549},default.rate_95%_HPD={8.107212746362808E-4,9.728337194427039E-4},length_95%_HPD={0.08219186318814,0.1116361635033},default.rate_range={8.000261883460774E-4,9.999956221596782E-4},default.rate=8.93447556451968E-4,length=0.09207709335857026,location.rate_95%_HPD={0.5897047145561718,1.0247004167779792},location.rate_median=0.8028053243761422,height_median=0.05479452054805761,location.set.prob={1.0},height_range={0.054794520547913506,0.05479452054821299},location.rate=0.8073631393398963,height_95%_HPD={0.054794520547991665,0.05479452054812223},default.rate_median=8.92455972395866E-4,length_median=0.08905585832652,location="CentreWest",location.prob=1.0,location.set={"CentreWest"},location.rate_range={0.42448391338960223,1.331227935658132},height=0.054794520548057335]:0.09834102131047,168[&length_range={8.236627840885E-8,0.09755134013301},default.rate_95%_HPD={8.107212746362808E-4,9.728337194427039E-4},length_95%_HPD={8.236627840885E-8,0.02944438268145},default.rate_range={8.000261883460774E-4,9.999956221596782E-4},default.rate=8.93447556451968E-4,length=0.00988531253671132,location.rate_95%_HPD={0.5897047145561718,1.0247004167779792},location.rate_median=0.8028053243761422,height_median=0.13698630136991607,location.set.prob={1.0},height_range={0.13698630136978956,0.1369863013700574},location.rate=0.8073631393398963,height_95%_HPD={0.1369863013698558,0.13698630136997497},default.rate_median=8.92455972395866E-4,length_median=0.006864077504659,location="CentreWest",location.prob=1.0,location.set={"CentreWest"},location.rate_range={0.42448391338960223,1.331227935658132},height=0.13698630136981427]:0.01614924048861)[&length_range={4.940380862092E-4,0.1976763182681},default.rate_95%_HPD={8.107212746362808E-4,9.728337194427039E-4},length_95%_HPD={0.004671116363909,0.09273006584644},default.rate_range={8.000261883460774E-4,9.999956221596782E-4},default.rate=8.93447556451968E-4,length=0.047410984099480205,posterior=1.0,location.rate_95%_HPD={0.5897047145561718,1.0247004167779792},location.rate_median=0.8028053243761422,height_median=0.14385037887456842,location.set.prob={0.9999444444444444,5.555555555555556E-5},height_range={0.13698638373616684,0.23453764150287587},location.rate=0.8073631393398963,height_95%_HPD={0.13698638373616684,0.16643068405132427},default.rate_median=8.92455972395866E-4,length_median=0.04531277581698,location="CentreWest",location.prob=0.9999444444444444,location.set={"CentreWest","Southeast"},location.rate_range={0.42448391338960223,1.331227935658132},height=0.14687161390662756]:0.05689146248571)[&length_range={1.549293713495E-4,0.1886811172822},default.rate_95%_HPD={8.113306929772796E-4,9.72856313647979E-4},length_95%_HPD={0.001243247917878,0.08370801964183},default.rate_range={8.000261883460774E-4,9.999859899412732E-4},default.rate=8.929069030263706E-4,length=0.03699100497583351,posterior=0.7843703703703704,location.rate_95%_HPD={0.60283904655948,1.036568721486432},location.rate_median=0.805773701415584,height_median=0.20936030209670797,location.set.prob={0.9344366795731419,7.555009915950515E-4,1.4165643592407216E-4,9.443762394938144E-5,0.0643356313155161,2.360940598734536E-4},height_range={0.1413732910949732,0.323942508853855},location.rate=0.8107847441998998,height_95%_HPD={0.1506805706644626,0.250804282413117},default.rate_median=8.915393136321588E-4,length_median=0.032664682331585,location="CentreWest",location.prob=0.9344366795731419,location.set={"CentreWest","RJ","South","North","Southeast","Northeast"},location.rate_range={0.42448391338960223,1.331227935658132},height=0.206216583560154]:0.01327919398094,((177[&length_range={9.769306990225E-6,0.2005176574282},default.rate_95%_HPD={8.107212746362808E-4,9.728337194427039E-4},length_95%_HPD={9.143932556496E-4,0.07971470056187},default.rate_range={8.000261883460774E-4,9.999956221596782E-4},default.rate=8.93447556451968E-4,length=0.04025088812080367,location.rate_95%_HPD={0.5897047145561718,1.0247004167779792},location.rate_median=0.8028053243761422,height_median=0.054794520548057335,location.set.prob={1.0},height_range={0.054794520547919445,0.0547945205482},location.rate=0.8073631393398963,height_95%_HPD={0.054794520547992775,0.05479452054812273},default.rate_median=8.92455972395866E-4,length_median=0.03839532373092,location="CentreWest",location.prob=1.0,location.set={"CentreWest"},location.rate_range={0.42448391338960223,1.331227935658132},height=0.054794520548057245]:0.07030240170741,219[&length_range={9.934331473559E-4,0.2327755328249},default.rate_95%_HPD={8.107212746362808E-4,9.728337194427039E-4},length_95%_HPD={0.006977392745165,0.1058860161432},default.rate_range={8.000261883460774E-4,9.999956221596782E-4},default.rate=8.93447556451968E-4,length=0.05816199832377931,location.rate_95%_HPD={0.5897047145561718,1.0247004167779792},location.rate_median=0.8028053243761422,height_median=0.027397260274028667,location.set.prob={1.0},height_range={0.02739726027387257,0.027397260274175494},location.rate=0.8073631393398963,height_95%_HPD={0.027397260273962165,0.027397260274096058},default.rate_median=8.92455972395866E-4,length_median=0.055685964678934996,location="CentreWest",location.prob=1.0,location.set={"CentreWest"},location.rate_range={0.42448391338960223,1.331227935658132},height=0.027397260274028692]:0.09769966198144)[&length_range={3.566635365937E-7,0.1641514145574},default.rate_95%_HPD={8.131889970168478E-4,9.747011548324923E-4},length_95%_HPD={3.566635365937E-7,0.05220967335577},default.rate_range={8.003667816675064E-4,9.999956221596782E-4},default.rate=8.927255349223355E-4,length=0.016977674328358477,posterior=0.2446111111111111,location.rate_95%_HPD={0.5830472819740086,1.020734997227791},location.rate_median=0.7998745855238255,height_median=0.08693342642544166,location.set.prob={0.999924294041941,7.570595805889923E-5},height_range={0.054804289854965715,0.21856209978386432},location.rate=0.8057185152730872,height_95%_HPD={0.05619324977210349,0.12561647198853726},default.rate_median=8.906010253294958E-4,length_median=0.011045475594,location="CentreWest",location.prob=0.999924294041941,location.set={"CentreWest","Southeast"},location.rate_range={0.45084344230771534,1.3039883495570297},height=0.08987404847272942]:0.01032408930804,(231[&length_range={9.934331473559E-4,0.2279820765182},default.rate_95%_HPD={8.107212746362808E-4,9.728337194427039E-4},length_95%_HPD={0.006302614527736,0.1054938017551},default.rate_range={8.000261883460774E-4,9.999956221596782E-4},default.rate=8.93447556451968E-4,length=0.05811922506322651,location.rate_95%_HPD={0.5897047145561718,1.0247004167779792},location.rate_median=0.8028053243761422,height_median=0.027397260274028667,location.set.prob={1.0},height_range={0.02739726027387257,0.027397260274177992},location.rate=0.8073631393398963,height_95%_HPD={0.027397260273962,0.027397260274095836},default.rate_median=8.92455972395866E-4,length_median=0.055697462468190004,location="CentreWest",location.prob=1.0,location.set={"CentreWest"},location.rate_range={0.42448391338960223,1.331227935658132},height=0.027397260274028605]:0.1031898698876,615[&length_range={0.02024044554992,0.325669388622},default.rate_95%_HPD={8.107212746362808E-4,9.728337194427039E-4},length_95%_HPD={0.05519798022258,0.1992280704661},default.rate_range={8.000261883460774E-4,9.999956221596782E-4},default.rate=8.93447556451968E-4,length=0.1503420334722568,location.rate_95%_HPD={0.5897047145561718,1.0247004167779792},location.rate_median=0.8028053243761422,height_median=0.07123287671242923,location.set.prob={1.0},height_range={0.0712328767122723,0.0712328767125755},location.rate=0.8073631393398963,height_95%_HPD={0.07123287671234602,0.07123287671250877},default.rate_median=8.92455972395866E-4,length_median=0.1583165194142,location="Southeast",location.prob=1.0,location.set={"Southeast"},location.rate_range={0.42448391338960223,1.331227935658132},height=0.07123287671242909]:0.05935425344918)[&length_range={5.262590041216E-5,0.09551079256001},default.rate_95%_HPD={8.052056620366442E-4,9.703721074582625E-4},length_95%_HPD={5.262590041216E-5,0.04373609282244},default.rate_range={8.052056620366442E-4,9.957686492542805E-4},default.rate=8.876351391933156E-4,length=0.011828012705154576,posterior=0.005648148148148148,location.rate_95%_HPD={0.6004129997707515,1.0275289512781192},location.rate_median=0.8040453821626502,height_median=0.12605648847614248,location.set.prob={0.9508196721311475,0.04918032786885246},height_range={0.09596656818284521,0.22151622161866116},location.rate=0.8111861457478015,height_95%_HPD={0.09757000923364284,0.1648935321477739},default.rate_median=8.87260320860481E-4,length_median=0.006631719011839,location="CentreWest",location.prob=0.9508196721311475,location.set={"CentreWest","Southeast"},location.rate_range={0.5319155994883382,1.1818259880515072},height=0.1303062494776206]:0.0048338814019)[&length_range={1.597785770606E-4,0.2050237352845},default.rate_95%_HPD={8.099787699771036E-4,9.723436829641479E-4},length_95%_HPD={0.001599164621761,0.1062884675092},default.rate_range={8.000925372835323E-4,9.995627717817874E-4},default.rate=8.896710056714936E-4,length=0.049951473107864755,posterior=0.16018518518518518,location.rate_95%_HPD={0.6080697714655585,1.0445586369238178},location.rate_median=0.8125158292733963,height_median=0.1607384391406441,location.set.prob={0.5794219653179191,0.0015028901734104045,2.3121387283236994E-4,2.3121387283236994E-4,0.4169942196531792,0.0016184971098265897},height_range={0.09373620310679526,0.33610541658435},location.rate=0.8167661070513176,height_95%_HPD={0.11642118262406004,0.23666016807611215},default.rate_median=8.879090183089171E-4,length_median=0.045493472675344995,location="CentreWest",location.prob=0.5794219653179191,location.set={"CentreWest","RJ","South","North","Southeast","Northeast"},location.rate_range={0.4413680964163052,1.3004464649176253},height=0.16697061604468413]:0.08788518676167)[&length_range={4.034312648465E-5,0.1010085970966},default.rate_95%_HPD={8.012922361179451E-4,9.562774204584917E-4},length_95%_HPD={4.034312648465E-5,0.0535106571594},default.rate_range={8.012922361179451E-4,9.946380976376132E-4},default.rate=8.873690017704876E-4,length=0.0163348993575781,posterior=0.0025555555555555557,location.rate_95%_HPD={0.6046238618089448,1.045291957612306},location.rate_median=0.812626359608683,height_median=0.2307889119347633,location.set.prob={0.927536231884058,0.07246376811594203},height_range={0.16548292624171418,0.274085776856284},location.rate=0.8201415243073992,height_95%_HPD={0.1742888131724238,0.26289665318238764},default.rate_median=8.828164631616902E-4,length_median=0.01048254409535,location="CentreWest",location.prob=0.927536231884058,location.set={"CentreWest","Southeast"},location.rate_range={0.5631912960764581,1.220992376935512},height=0.22836119994303963]:0.008990627192335,(167[&length_range={0.007373212184,0.2604677619162},default.rate_95%_HPD={8.107212746362808E-4,9.728337194427039E-4},length_95%_HPD={0.05451890902582,0.1993421231985},default.rate_range={8.000261883460774E-4,9.999956221596782E-4},default.rate=8.93447556451968E-4,length=0.11838141734454752,location.rate_95%_HPD={0.5897047145561718,1.0247004167779792},location.rate_median=0.8028053243761422,height_median=0.13698630136991607,location.set.prob={1.0},height_range={0.13698630136975737,0.13698630137008755},location.rate=0.8073631393398963,height_95%_HPD={0.13698630136983864,0.13698630136999113},default.rate_median=8.92455972395866E-4,length_median=0.10951959945705,location="CentreWest",location.prob=1.0,location.set={"CentreWest"},location.rate_range={0.42448391338960223,1.331227935658132},height=0.13698630136981374]:0.0850125948274,((215[&length_range={0.01127131086154,0.3588188201051},default.rate_95%_HPD={8.107212746362808E-4,9.728337194427039E-4},length_95%_HPD={0.03892290928577,0.1623393948211},default.rate_range={8.000261883460774E-4,9.999956221596782E-4},default.rate=8.93447556451968E-4,length=0.10586076495128045,location.rate_95%_HPD={0.5897047145561718,1.0247004167779792},location.rate_median=0.8028053243761422,height_median=0.016438356164371892,location.set.prob={1.0},height_range={0.016438356164212076,0.016438356164558632},location.rate=0.8073631393398963,height_95%_HPD={0.01643835616429057,0.016438356164449663},default.rate_median=8.92455972395866E-4,length_median=0.10424726200675,location="CentreWest",location.prob=1.0,location.set={"CentreWest"},location.rate_range={0.42448391338960223,1.331227935658132},height=0.016438356164371774]:0.09514190243584,(244[&length_range={0.001542271190758,0.1934591145855},default.rate_95%_HPD={8.107212746362808E-4,9.728337194427039E-4},length_95%_HPD={0.03767557397757,0.102585237746},default.rate_range={8.000261883460774E-4,9.999956221596782E-4},default.rate=8.93447556451968E-4,length=0.06870032324760113,location.rate_95%_HPD={0.5897047145561718,1.0247004167779792},location.rate_median=0.8028053243761422,height_median=0.027397260274029,location.set.prob={1.0},height_range={0.02739726027389211,0.02739726027417788},location.rate=0.8073631393398963,height_95%_HPD={0.027397260273963275,0.027397260274094004},default.rate_median=8.92455972395866E-4,length_median=0.06860878416395999,location="CentreWest",location.prob=1.0,location.set={"CentreWest"},location.rate_range={0.42448391338960223,1.331227935658132},height=0.027397260274028667]:0.0748803221185,209[&length_range={5.143265977358E-4,0.1609328823438},default.rate_95%_HPD={8.107212746362808E-4,9.728337194427039E-4},length_95%_HPD={0.005011517720221,0.06868965279513},default.rate_range={8.000261883460774E-4,9.999956221596782E-4},default.rate=8.93447556451968E-4,length=0.036460949143742274,location.rate_95%_HPD={0.5897047145561718,1.0247004167779792},location.rate_median=0.8028053243761422,height_median=0.06027397260277234,location.set.prob={1.0},height_range={0.06027397260263506,0.06027397260292261},location.rate=0.8073631393398963,height_95%_HPD={0.060273972602709724,0.060273972602837234},default.rate_median=8.92455972395866E-4,length_median=0.036279047303645,location="CentreWest",location.prob=1.0,location.set={"CentreWest"},location.rate_range={0.42448391338960223,1.331227935658132},height=0.06027397260277212]:0.04200360978976)[&length_range={4.591699665644E-5,0.1712884536214},default.rate_95%_HPD={8.104732432265266E-4,9.724795883571613E-4},length_95%_HPD={5.474544476503E-4,0.06498790542211},default.rate_range={8.000261883460774E-4,9.999956221596782E-4},default.rate=8.934853818424912E-4,length=0.028897033489513946,posterior=0.985462962962963,location.rate_95%_HPD={0.5898261314648321,1.0252244833957487},location.rate_median=0.8028687093775292,height_median=0.09621965883628836,location.set.prob={0.9999812083059287,1.879169407122052E-5},height_range={0.0607882992005116,0.22085637485959655},location.rate=0.8074087932816613,height_95%_HPD={0.06530728343772951,0.12830157720045943},default.rate_median=8.924929421896344E-4,length_median=0.02513610714029,location="CentreWest",location.prob=0.9999812083059287,location.set={"CentreWest","Southeast"},location.rate_range={0.42448391338960223,1.331227935658132},height=0.09643505546810824]:0.009302676207682)[&length_range={1.302431579073E-6,0.1717951239924},default.rate_95%_HPD={8.117140659758769E-4,9.76148517021654E-4},length_95%_HPD={1.302431579073E-6,0.04895541347815},default.rate_range={8.000764837166105E-4,9.999189724408785E-4},default.rate=8.941849212657378E-4,length=0.013658641410265676,posterior=0.19061111111111112,location.rate_95%_HPD={0.5904503797871206,1.0248626266149796},location.rate_median=0.801829301245577,height_median=0.12087392879879783,location.set.prob={0.9997085397843194,1.943068104537064E-4,9.71534052268532E-5},height_range={0.0666944357431622,0.25848268847637407},location.rate=0.80610344201136,height_95%_HPD={0.0798592198773519,0.1642162572614877},default.rate_median=8.936413782658125E-4,length_median=0.007657152576575,location="CentreWest",location.prob=0.9997085397843194,location.set={"CentreWest","North","Southeast"},location.rate_range={0.4413922751715997,1.278074342528349},height=0.12289429458065212]:0.02705501829648,174[&length_range={3.124067518834E-4,0.2419688718978},default.rate_95%_HPD={8.107212746362808E-4,9.728337194427039E-4},length_95%_HPD={0.03707591184496,0.137777561843},default.rate_range={8.000261883460774E-4,9.999956221596782E-4},default.rate=8.93447556451968E-4,length=0.08758404073152869,location.rate_95%_HPD={0.5897047145561718,1.0247004167779792},location.rate_median=0.8028053243761422,height_median=0.02739726027402889,location.set.prob={1.0},height_range={0.02739726027387135,0.02739726027420536},location.rate=0.8073631393398963,height_95%_HPD={0.027397260273957225,0.02739726027410122},default.rate_median=8.92455972395866E-4,length_median=0.08994355747691,location="CentreWest",location.prob=1.0,location.set={"CentreWest"},location.rate_range={0.42448391338960223,1.331227935658132},height=0.02739726027402869]:0.1112380166227)[&length_range={1.147926776553E-4,0.2388134730716},default.rate_95%_HPD={8.110489343575346E-4,9.724700897446449E-4},length_95%_HPD={0.001069142531435,0.1160256730134},default.rate_range={8.000261883460774E-4,9.999956221596782E-4},default.rate=8.933321976444621E-4,length=0.04927958421248931,posterior=0.9558333333333333,location.rate_95%_HPD={0.5921530952044687,1.0265588984665628},location.rate_median=0.8030469013517743,height_median=0.12983714032150273,location.set.prob={0.9996706383803158,3.874842584520004E-5,2.712389809164003E-4,1.937421292260002E-5},height_range={0.06380216234226088,0.2816854608014242},location.rate=0.8076091733636404,height_95%_HPD={0.08513671492405633,0.18352656767386488},default.rate_median=8.92310155488511E-4,length_median=0.04036827816487,location="CentreWest",location.prob=0.9996706383803158,location.set={"CentreWest","North","Southeast","Northeast"},location.rate_range={0.42448391338960223,1.331227935658132},height=0.13332238984237496]:0.08336361930063)[&length_range={1.320458492035E-5,0.147593396213},default.rate_95%_HPD={8.059738116984696E-4,9.655411059336715E-4},length_95%_HPD={1.320458492035E-5,0.05321278973597},default.rate_range={8.003878567859032E-4,9.98618910521106E-4},default.rate=8.922184172996977E-4,length=0.017259323249509084,posterior=0.015944444444444445,location.rate_95%_HPD={0.6113079897963367,1.0260405561641386},location.rate_median=0.7950689728165324,height_median=0.22131273791742398,location.set.prob={0.9988385598141696,0.0011614401858304297},height_range={0.1519060198353801,0.31163463209620107},location.rate=0.8007219241430072,height_95%_HPD={0.17647149198304263,0.2616740949317777},default.rate_median=8.928816065433928E-4,length_median=0.01186880997615,location="CentreWest",location.prob=0.9988385598141696,location.set={"CentreWest","Southeast"},location.rate_range={0.5170174638751112,1.2096432842272768},height=0.22271483236072911]:0.01029792932019)[&default.rate=8.87778439597995E-4,length=0.02830220705642,posterior=1.8518518518518518E-5,location="CentreWest",location.prob=1.0,location.set={"CentreWest"},location.set.prob={1.0},height=0.23229682551747072,location.rate=0.8124187585461015]:0.02830220705642,((237[&length_range={0.001211029684459,0.2740346060176},default.rate_95%_HPD={8.107212746362808E-4,9.728337194427039E-4},length_95%_HPD={0.009753572663482,0.1161658768316},default.rate_range={8.000261883460774E-4,9.999956221596782E-4},default.rate=8.93447556451968E-4,length=0.06624787753942517,location.rate_95%_HPD={0.5897047145561718,1.0247004167779792},location.rate_median=0.8028053243761422,height_median=0.04383561643840039,location.set.prob={1.0},height_range={0.043835616438251956,0.0438356164385445},location.rate=0.8073631393398963,height_95%_HPD={0.043835616438330616,0.043835616438466174},default.rate_median=8.92455972395866E-4,length_median=0.064639509937855,location="CentreWest",location.prob=1.0,location.set={"CentreWest"},location.rate_range={0.42448391338960223,1.331227935658132},height=0.04383561643840041]:0.1119248725482,((252[&length_range={4.434053511165E-8,0.131366377809},default.rate_95%_HPD={8.107212746362808E-4,9.728337194427039E-4},length_95%_HPD={4.434053511165E-8,0.02454695759026},default.rate_range={8.000261883460774E-4,9.999956221596782E-4},default.rate=8.93447556451968E-4,length=0.008394880341007261,location.rate_95%_HPD={0.5897047145561718,1.0247004167779792},location.rate_median=0.8028053243761422,height_median=0.016438356164371615,location.set.prob={1.0},height_range={0.016438356164207635,0.0164383561645286},location.rate=0.8073631393398963,height_95%_HPD={0.016438356164301837,0.016438356164443557},default.rate_median=8.92455972395866E-4,length_median=0.005529498594062,location="CentreWest",location.prob=1.0,location.set={"CentreWest"},location.rate_range={0.42448391338960223,1.331227935658132},height=0.016438356164371764]:0.008764906564835,(260[&length_range={4.434053511165E-8,0.1486013579291},default.rate_95%_HPD={8.107212746362808E-4,9.728337194427039E-4},length_95%_HPD={4.434053511165E-8,0.02472915023039},default.rate_range={8.000261883460774E-4,9.999956221596782E-4},default.rate=8.93447556451968E-4,length=0.008418428790911424,location.rate_95%_HPD={0.5897047145561718,1.0247004167779792},location.rate_median=0.8028053243761422,height_median=0.016438356164371615,location.set.prob={1.0},height_range={0.016438356164209633,0.0164383561645286},location.rate=0.8073631393398963,height_95%_HPD={0.016438356164301837,0.016438356164443335},default.rate_median=8.92455972395866E-4,length_median=0.0055505962027775,location="CentreWest",location.prob=1.0,location.set={"CentreWest"},location.rate_range={0.42448391338960223,1.331227935658132},height=0.016438356164371733]:0.002496470843534,257[&length_range={5.900546229051E-8,0.1224108495082},default.rate_95%_HPD={8.107212746362808E-4,9.728337194427039E-4},length_95%_HPD={5.900546229051E-8,0.02459399341247},default.rate_range={8.000261883460774E-4,9.999956221596782E-4},default.rate=8.93447556451968E-4,length=0.00840738305764798,location.rate_95%_HPD={0.5897047145561718,1.0247004167779792},location.rate_median=0.8028053243761422,height_median=0.016438356164371726,location.set.prob={1.0},height_range={0.016438356164209633,0.016438356164529322},location.rate=0.8073631393398963,height_95%_HPD={0.016438356164299672,0.01643835616444128},default.rate_median=8.92455972395866E-4,length_median=0.005566306621683,location="CentreWest",location.prob=1.0,location.set={"CentreWest"},location.rate_range={0.42448391338960223,1.331227935658132},height=0.016438356164371667]:0.002496470843534)[&length_range={3.46844386663E-7,0.1133292451098},default.rate_95%_HPD={8.099987737787638E-4,9.714947747504825E-4},length_95%_HPD={3.46844386663E-7,0.02531389273325},default.rate_range={8.000684667621226E-4,9.999859899412732E-4},default.rate=8.933742201359734E-4,length=0.008054738574155318,posterior=0.2788148148148148,location.rate_95%_HPD={0.5973111771304631,1.031937476592137},location.rate_median=0.8022461912839247,height_median=0.019373030379279815,location.set.prob={1.0},height_range={0.016438415169833798,0.09126553803842885},location.rate=0.8064130439728923,height_95%_HPD={0.016438415169833798,0.03309263926402789},default.rate_median=8.925325523081538E-4,length_median=0.0053824182290355,location="CentreWest",location.prob=1.0,location.set={"CentreWest"},location.rate_range={0.42448391338960223,1.3004464649176253},height=0.021701445243297323]:0.006268435721301)[&length_range={3.0898941571E-7,0.1374480169807},default.rate_95%_HPD={8.10394261137949E-4,9.718237599027238E-4},length_95%_HPD={3.0898941571E-7,0.03648852593081},default.rate_range={8.000334988688567E-4,9.999956221596782E-4},default.rate=8.933991506667126E-4,length=0.012011253875981048,posterior=0.39666666666666667,location.rate_95%_HPD={0.5896472787603257,1.0263822234109772},location.rate_median=0.801812363660211,height_median=0.02413561506429196,location.set.prob={1.0},height_range={0.016459095675581348,0.10605291952391771},location.rate=0.8067516058200774,height_95%_HPD={0.01648207251692152,0.04116750639470712},default.rate_median=8.925624323415421E-4,length_median=0.008514238349499,location="CentreWest",location.prob=1.0,location.set={"CentreWest"},location.rate_range={0.42448391338960223,1.2844590690627766},height=0.02601168168723831]:0.002165279523056,241[&length_range={7.743367042127E-6,0.139612606245},default.rate_95%_HPD={8.107212746362808E-4,9.728337194427039E-4},length_95%_HPD={6.386437875429E-5,0.03920949857283},default.rate_range={8.000261883460774E-4,9.999956221596782E-4},default.rate=8.93447556451968E-4,length=0.014965756012780957,location.rate_95%_HPD={0.5897047145561718,1.0247004167779792},location.rate_median=0.8028053243761422,height_median=0.01643835616437167,location.set.prob={1.0},height_range={0.016438356164209633,0.016438356164527324},location.rate=0.8073631393398963,height_95%_HPD={0.016438356164300005,0.016438356164441503},default.rate_median=8.92455972395866E-4,length_median=0.01264709173886,location="CentreWest",location.prob=1.0,location.set={"CentreWest"},location.rate_range={0.42448391338960223,1.331227935658132},height=0.016438356164371715]:0.01093018608789)[&length_range={0.005431083966615,0.3364414291255},default.rate_95%_HPD={8.107212746362808E-4,9.728337194427039E-4},length_95%_HPD={0.01497917731978,0.1723079693919},default.rate_range={8.000261883460774E-4,9.999956221596782E-4},default.rate=8.93447556451968E-4,length=0.08093834677482539,posterior=1.0,location.rate_95%_HPD={0.5897047145561718,1.0247004167779792},location.rate_median=0.8028053243761422,height_median=0.03447284482617566,location.set.prob={0.9999074074074074,3.7037037037037037E-5,5.555555555555556E-5},height_range={0.01685138875584763,0.16503971409346052},location.rate=0.8073631393398963,height_95%_HPD={0.017232413227248944,0.06278833758189756},default.rate_median=8.92455972395866E-4,length_median=0.07425497696663,location="CentreWest",location.prob=0.9999074074074074,location.set={"CentreWest","North","Southeast"},location.rate_range={0.42448391338960223,1.331227935658132},height=0.03679264127622708]:0.1283919467343)[&length_range={2.268156057952E-5,0.3086099659888},default.rate_95%_HPD={8.096964549522305E-4,9.723475513350192E-4},length_95%_HPD={7.013088847163E-4,0.1200787005993},default.rate_range={8.000261883460774E-4,9.999956221596782E-4},default.rate=8.939218440923074E-4,length=0.04698800537957585,posterior=0.8678333333333333,location.rate_95%_HPD={0.5920779907518516,1.0265654865852327},location.rate_median=0.8014355078782698,height_median=0.10672221310341962,location.set.prob={0.9994238525062416,4.267759213025201E-5,4.267759213025201E-5,4.6945351343277215E-4,2.1338796065126004E-5},height_range={0.045046646122886336,0.2742297895940786},location.rate=0.8061504758541966,height_95%_HPD={0.05552243028902004,0.15617232326198388},default.rate_median=8.931603729766039E-4,length_median=0.03726547915519,location="CentreWest",location.prob=0.9994238525062416,location.set={"CentreWest","RJ","North","Southeast","Northeast"},location.rate_range={0.42448391338960223,1.331227935658132},height=0.10790425617366642]:0.1022782491214,((((589[&length_range={0.02213344583978,0.2206192482832},default.rate_95%_HPD={8.107212746362808E-4,9.728337194427039E-4},length_95%_HPD={0.03795640569484,0.133072253339},default.rate_range={8.000261883460774E-4,9.999956221596782E-4},default.rate=8.93447556451968E-4,length=0.08321232450493367,location.rate_95%_HPD={0.5897047145561718,1.0247004167779792},location.rate_median=0.8028053243761422,height_median=0.0547945205480575,location.set.prob={1.0},height_range={0.05479452054788925,0.054794520548205494},location.rate=0.8073631393398963,height_95%_HPD={0.05479452054798145,0.05479452054813572},default.rate_median=8.92455972395866E-4,length_median=0.07940613285323,location="Southeast",location.prob=1.0,location.set={"Southeast"},location.rate_range={0.42448391338960223,1.331227935658132},height=0.05479452054805753]:0.1010795478832,178[&length_range={2.1563762069E-4,0.1987014400641},default.rate_95%_HPD={8.107212746362808E-4,9.728337194427039E-4},length_95%_HPD={0.01603859747575,0.1111544451199},default.rate_range={8.000261883460774E-4,9.999956221596782E-4},default.rate=8.93447556451968E-4,length=0.0612945162858468,location.rate_95%_HPD={0.5897047145561718,1.0247004167779792},location.rate_median=0.8028053243761422,height_median=0.07671232876714384,location.set.prob={1.0},height_range={0.0767123287669893,0.07671232876728806},location.rate=0.8073631393398963,height_95%_HPD={0.07671232876707135,0.07671232876721829},default.rate_median=8.92455972395866E-4,length_median=0.05748832463414,location="CentreWest",location.prob=1.0,location.set={"CentreWest"},location.rate_range={0.42448391338960223,1.331227935658132},height=0.07671232876714158]:0.07916173966415)[&length_range={0.003620110801879,0.2611587611326},default.rate_95%_HPD={8.107212746362808E-4,9.728337194427039E-4},length_95%_HPD={0.0279795654877,0.1462244186522},default.rate_range={8.000261883460774E-4,9.999956221596782E-4},default.rate=8.93447556451968E-4,length=0.0908253241479871,posterior=1.0,location.rate_95%_HPD={0.5897047145561718,1.0247004167779792},location.rate_median=0.8028053243761422,height_median=0.1342006534013305,location.set.prob={0.37348148148148147,0.0028333333333333335,4.074074074074074E-4,2.777777777777778E-4,0.6218888888888889,0.0011111111111111111},height_range={0.07692796638785371,0.27541376883126034},location.rate=0.8073631393398963,height_95%_HPD={0.09275092624296927,0.18786677388700931},default.rate_median=8.92455972395866E-4,length_median=0.09168095880400001,location="Southeast",location.prob=0.6218888888888889,location.set={"CentreWest","RJ","South","North","Southeast","Northeast"},location.rate_range={0.42448391338960223,1.331227935658132},height=0.13800684505299127]:0.06837776891679,(256[&length_range={0.01204695889053,0.2450767399543},default.rate_95%_HPD={8.107212746362808E-4,9.728337194427039E-4},length_95%_HPD={0.01869632816305,0.1261243109874},default.rate_range={8.000261883460774E-4,9.999956221596782E-4},default.rate=8.93447556451968E-4,length=0.07458279871636046,location.rate_95%_HPD={0.5897047145561718,1.0247004167779792},location.rate_median=0.8028053243761422,height_median=0.016438356164372003,location.set.prob={1.0},height_range={0.016438356164213963,0.016438356164529933},location.rate=0.8073631393398963,height_95%_HPD={0.016438356164292622,0.016438356164451107},default.rate_median=8.92455972395866E-4,length_median=0.07345214339156,location="CentreWest",location.prob=1.0,location.set={"CentreWest"},location.rate_range={0.42448391338960223,1.331227935658132},height=0.016438356164371802]:0.0893590943446,223[&length_range={0.001088054780869,0.2341178358447},default.rate_95%_HPD={8.107212746362808E-4,9.728337194427039E-4},length_95%_HPD={0.007737424053393,0.1151654068778},default.rate_range={8.000261883460774E-4,9.999956221596782E-4},default.rate=8.93447556451968E-4,length=0.063623894606704,location.rate_95%_HPD={0.5897047145561718,1.0247004167779792},location.rate_median=0.8028053243761422,height_median=0.02739726027402878,location.set.prob={1.0},height_range={0.02739726027386169,0.02739726027418632},location.rate=0.8073631393398963,height_95%_HPD={0.02739726027395184,0.027397260274104163},default.rate_median=8.92455972395866E-4,length_median=0.062493239281899995,location="CentreWest",location.prob=1.0,location.set={"CentreWest"},location.rate_range={0.42448391338960223,1.331227935658132},height=0.027397260274028713]:0.07840019023494)[&length_range={0.004017542505523,0.3168380031998},default.rate_95%_HPD={8.107212746362808E-4,9.728337194427039E-4},length_95%_HPD={0.02091613311076,0.1754928263762},default.rate_range={8.000261883460774E-4,9.999956221596782E-4},default.rate=8.93447556451968E-4,length=0.09395594010085544,posterior=1.0,location.rate_95%_HPD={0.5897047145561718,1.0247004167779792},location.rate_median=0.8028053243761422,height_median=0.08989049955590639,location.set.prob={0.9985925925925926,5.555555555555556E-5,5.555555555555556E-5,0.0012777777777777779,1.8518518518518518E-5},height_range={0.028485315054882387,0.2615150961187279},location.rate=0.8073631393398963,height_95%_HPD={0.03513468432748268,0.1425626671518389},default.rate_median=8.92455972395866E-4,length_median=0.0895485639666,location="CentreWest",location.prob=0.9985925925925926,location.set={"CentreWest","RJ","North","Southeast","Northeast"},location.rate_range={0.42448391338960223,1.331227935658132},height=0.09102115488073283]:0.1184543868391)[&length_range={1.185984321139E-6,0.1334584396517},default.rate_95%_HPD={8.1804264679952E-4,9.727747856877555E-4},length_95%_HPD={1.185984321139E-6,0.0575230811228},default.rate_range={8.027481348179486E-4,9.99414623685978E-4},default.rate=8.919216923610531E-4,length=0.01839562583576939,posterior=0.009185185185185185,location.rate_95%_HPD={0.5901882293815406,1.0111134861406896},location.rate_median=0.7998095324981085,height_median=0.2196137197863266,location.set.prob={0.9213709677419355,0.07862903225806452},height_range={0.13137290164682253,0.29574411666339895},location.rate=0.8049179907680678,height_95%_HPD={0.15377683229141265,0.26277659529080466},default.rate_median=8.91024060680025E-4,length_median=0.01237485961109,location="CentreWest",location.prob=0.9213709677419355,location.set={"CentreWest","Southeast"},location.rate_range={0.4630148418028432,1.163925710904238},height=0.21675968191406783]:0.02420595551367,(233[&length_range={0.04441414147024,0.367615397213},default.rate_95%_HPD={8.107212746362808E-4,9.728337194427039E-4},length_95%_HPD={0.10927391768,0.2930764218517},default.rate_range={8.000261883460774E-4,9.999956221596782E-4},default.rate=8.93447556451968E-4,length=0.19937206382182968,location.rate_95%_HPD={0.5897047145561718,1.0247004167779792},location.rate_median=0.8028053243761422,height_median=0.04383561643840017,location.set.prob={1.0},height_range={0.043835616438234803,0.04383561643857137},location.rate=0.8073631393398963,height_95%_HPD={0.043835616438314906,0.0438356164384795},default.rate_median=8.92455972395866E-4,length_median=0.1968766039477,location="CentreWest",location.prob=1.0,location.set={"CentreWest"},location.rate_range={0.42448391338960223,1.331227935658132},height=0.043835616438399796]:0.1983316259851,(226[&length_range={0.003303256257426,0.2877703178973},default.rate_95%_HPD={8.107212746362808E-4,9.728337194427039E-4},length_95%_HPD={0.03770177951292,0.1753059061557},default.rate_range={8.000261883460774E-4,9.999956221596782E-4},default.rate=8.93447556451968E-4,length=0.09763572867949878,location.rate_95%_HPD={0.5897047145561718,1.0247004167779792},location.rate_median=0.8028053243761422,height_median=0.02739726027402889,location.set.prob={1.0},height_range={0.027397260273864354,0.027397260274215518},location.rate=0.8073631393398963,height_95%_HPD={0.027397260273953006,0.027397260274102275},default.rate_median=8.92455972395866E-4,length_median=0.09332148227375,location="CentreWest",location.prob=1.0,location.set={"CentreWest"},location.rate_range={0.42448391338960223,1.331227935658132},height=0.02739726027402884]:0.1045284261097,246[&length_range={0.007430073123579,0.366173191879},default.rate_95%_HPD={8.107212746362808E-4,9.728337194427039E-4},length_95%_HPD={0.03908175594717,0.2138951059151},default.rate_range={8.000261883460774E-4,9.999956221596782E-4},default.rate=8.93447556451968E-4,length=0.10627617699734776,location.rate_95%_HPD={0.5897047145561718,1.0247004167779792},location.rate_median=0.8028053243761422,height_median=0.043835616438400615,location.set.prob={1.0},height_range={0.04383561643825373,0.04383561643856304},location.rate=0.8073631393398963,height_95%_HPD={0.043835616438328284,0.0438356164384775},default.rate_median=8.92455972395866E-4,length_median=0.088372919652785,location="CentreWest",location.prob=1.0,location.set={"CentreWest"},location.rate_range={0.42448391338960223,1.331227935658132},height=0.04383561643840055]:0.08809006994531)[&length_range={7.27799716973E-5,0.2502180526613},default.rate_95%_HPD={8.11064386870972E-4,9.72856313647979E-4},length_95%_HPD={8.852402328002E-4,0.1148907569853},default.rate_range={8.000334988688567E-4,9.999956221596782E-4},default.rate=8.932804486274141E-4,length=0.04615904361516126,posterior=0.6925925925925925,location.rate_95%_HPD={0.5933076633579125,1.0296293593473709},location.rate_median=0.802909416004069,height_median=0.12242705089729869,location.set.prob={0.9961764705882353,6.684491978609625E-4,1.6042780748663101E-4,4.5454545454545455E-4,0.002379679144385027,1.6042780748663101E-4},height_range={0.05126568956191807,0.27897210763612057},location.rate=0.8076035013433014,height_95%_HPD={0.07511196097931006,0.19840509114451974},default.rate_median=8.922457027169542E-4,length_median=0.03635118324082,location="CentreWest",location.prob=0.9961764705882353,location.set={"CentreWest","South","RJ","North","Southeast","Northeast"},location.rate_range={0.42448391338960223,1.331227935658132},height=0.12724560114888162]:0.1102415560398)[&length_range={1.126258584205E-5,0.1140282532363},default.rate_95%_HPD={8.146469273490745E-4,9.773299880230866E-4},length_95%_HPD={1.126258584205E-5,0.05555971343979},default.rate_range={8.001124735825191E-4,9.921836592548788E-4},default.rate=8.932551763751405E-4,length=0.01884532927086398,posterior=0.008462962962962964,location.rate_95%_HPD={0.6082966173349147,1.0353083813261421},location.rate_median=0.7909644572199444,height_median=0.21969419852711722,location.set.prob={1.0},height_range={0.11714142329446842,0.2680776521926231},location.rate=0.7992407771940645,height_95%_HPD={0.15319920441174534,0.26423974309772824},default.rate_median=8.945710902139058E-4,length_median=0.01245486976179,location="CentreWest",location.prob=1.0,location.set={"CentreWest"},location.rate_range={0.5135242811136502,1.1521853825404558},height=0.21538406241679506]:0.006290550438281)[&length_range={0.003550253396376,0.06071997122632},default.rate_95%_HPD={8.258375296044082E-4,9.171619112089867E-4},length_95%_HPD={0.003550253396376,0.06071997122632},default.rate_range={8.258375296044082E-4,9.171619112089867E-4},default.rate=8.729359906747115E-4,length=0.020557310994244446,posterior=1.6666666666666666E-4,location.rate_95%_HPD={0.7324445283123293,1.0406294056665188},location.rate_median=0.8124187585461015,height_median=0.24545739126162358,location.set.prob={1.0},height_range={0.22267972389710886,0.25673320144942413},location.rate=0.8329287226901685,height_95%_HPD={0.22267972389710886,0.25673320144942413},default.rate_median=8.603512695501584E-4,length_median=0.01257519313836,location="CentreWest",location.prob=1.0,location.set={"CentreWest"},location.rate_range={0.7324445283123293,1.0406294056665188},height=0.2449505984408646]:0.00937371775056,((243[&length_range={9.263704812918E-4,0.2155627641496},default.rate_95%_HPD={8.107212746362808E-4,9.728337194427039E-4},length_95%_HPD={0.01271764061741,0.1134371455355},default.rate_range={8.000261883460774E-4,9.999956221596782E-4},default.rate=8.93447556451968E-4,length=0.06772333826168328,location.rate_95%_HPD={0.5897047145561718,1.0247004167779792},location.rate_median=0.8028053243761422,height_median=0.04383561643840039,location.set.prob={1.0},height_range={0.04383561643825484,0.04383561643856099},location.rate=0.8073631393398963,height_95%_HPD={0.04383561643832479,0.04383561643847733},default.rate_median=8.92455972395866E-4,length_median=0.068746127910575,location="CentreWest",location.prob=1.0,location.set={"CentreWest"},location.rate_range={0.42448391338960223,1.331227935658132},height=0.04383561643840064]:0.09408288721018,208[&length_range={0.02832363075532,0.2429600244236},default.rate_95%_HPD={8.107212746362808E-4,9.728337194427039E-4},length_95%_HPD={0.04011490089144,0.1408344058095},default.rate_range={8.000261883460774E-4,9.999956221596782E-4},default.rate=8.93447556451968E-4,length=0.09512059853571152,location.rate_95%_HPD={0.5897047145561718,1.0247004167779792},location.rate_median=0.8028053243761422,height_median=0.016438356164371892,location.set.prob={1.0},height_range={0.0164383561641957,0.016438356164550194},location.rate=0.8073631393398963,height_95%_HPD={0.016438356164289625,0.016438356164456103},default.rate_median=8.92455972395866E-4,length_median=0.096143388184605,location="CentreWest",location.prob=1.0,location.set={"CentreWest"},location.rate_range={0.42448391338960223,1.331227935658132},height=0.016438356164371788]:0.1214801474842)[&length_range={0.002446662833789,0.3096278237649},default.rate_95%_HPD={8.107212746362808E-4,9.728337194427039E-4},length_95%_HPD={0.01976254863095,0.1647379641461},default.rate_range={8.000261883460774E-4,9.999956221596782E-4},default.rate=8.93447556451968E-4,length=0.09319956530473708,posterior=1.0,location.rate_95%_HPD={0.5897047145561718,1.0247004167779792},location.rate_median=0.8028053243761422,height_median=0.11258174434900928,location.set.prob={0.9981296296296296,5.555555555555556E-5,1.8518518518518518E-5,1.6666666666666666E-4,0.001574074074074074,5.555555555555556E-5},height_range={0.044761986919740315,0.2593983805880071},location.rate=0.8073631393398963,height_95%_HPD={0.05655325705585318,0.15727276197389317},default.rate_median=8.92455972395866E-4,length_median=0.09351030780881,location="CentreWest",location.prob=0.9981296296296296,location.set={"CentreWest","RJ","South","North","Southeast","Northeast"},location.rate_range={0.42448391338960223,1.331227935658132},height=0.11155895470008387]:0.1170196622403,(((((183[&length_range={5.873868280659E-9,0.1584781099743},default.rate_95%_HPD={8.107212746362808E-4,9.728337194427039E-4},length_95%_HPD={5.873868280659E-9,0.04958830267397},default.rate_range={8.000261883460774E-4,9.999956221596782E-4},default.rate=8.93447556451968E-4,length=0.014783312384449653,location.rate_95%_HPD={0.5897047145561718,1.0247004167779792},location.rate_median=0.8028053243761422,height_median=0.05479452054805761,location.set.prob={1.0},height_range={0.05479452054790096,0.05479452054819611},location.rate=0.8073631393398963,height_95%_HPD={0.0547945205479915,0.054794520548126724},default.rate_median=8.92455972395866E-4,length_median=0.0090548607454295,location="CentreWest",location.prob=1.0,location.set={"CentreWest"},location.rate_range={0.42448391338960223,1.331227935658132},height=0.054794520548057425]:0.005084551675271,214[&length_range={5.873868280659E-9,0.1584781099743},default.rate_95%_HPD={8.107212746362808E-4,9.728337194427039E-4},length_95%_HPD={5.873868280659E-9,0.04958830267397},default.rate_range={8.000261883460774E-4,9.999956221596782E-4},default.rate=8.93447556451968E-4,length=0.014783312384449653,location.rate_95%_HPD={0.5897047145561718,1.0247004167779792},location.rate_median=0.8028053243761422,height_median=0.05479452054805761,location.set.prob={1.0},height_range={0.05479452054790096,0.05479452054819611},location.rate=0.8073631393398963,height_95%_HPD={0.0547945205479915,0.054794520548126724},default.rate_median=8.92455972395866E-4,length_median=0.0090548607454295,location="CentreWest",location.prob=1.0,location.set={"CentreWest"},location.rate_range={0.42448391338960223,1.331227935658132},height=0.054794520548057425]:0.005084551675271)[&length_range={0.00210277077751,0.3093881920093},default.rate_95%_HPD={8.107212746362808E-4,9.728337194427039E-4},length_95%_HPD={0.01131979855865,0.1647768963932},default.rate_range={8.000261883460774E-4,9.999956221596782E-4},default.rate=8.93447556451968E-4,length=0.07298259170299855,posterior=1.0,location.rate_95%_HPD={0.5897047145561718,1.0247004167779792},location.rate_median=0.8028053243761422,height_median=0.06384938129347709,location.set.prob={0.9998888888888889,1.8518518518518518E-5,9.259259259259259E-5},height_range={0.054794526421957146,0.213272630522286},location.rate=0.8073631393398963,height_95%_HPD={0.054794526421957146,0.10438282322211534},default.rate_median=8.92455972395866E-4,length_median=0.06269469280269,location="CentreWest",location.prob=0.9998888888888889,location.set={"CentreWest","North","Southeast"},location.rate_range={0.42448391338960223,1.331227935658132},height=0.06957783293250758]:0.1070905157637,(((249[&length_range={9.105803799829E-4,0.2810571749503},default.rate_95%_HPD={8.107212746362808E-4,9.728337194427039E-4},length_95%_HPD={0.01095572182512,0.1242816959833},default.rate_range={8.000261883460774E-4,9.999956221596782E-4},default.rate=8.93447556451968E-4,length=0.06862959779999916,location.rate_95%_HPD={0.5897047145561718,1.0247004167779792},location.rate_median=0.8028053243761422,height_median=0.043835616438400504,location.set.prob={1.0},height_range={0.04383561643825906,0.04383561643854145},location.rate=0.8073631393398963,height_95%_HPD={0.043835616438334835,0.043835616438466174},default.rate_median=8.92455972395866E-4,length_median=0.067351078027675,location="CentreWest",location.prob=1.0,location.set={"CentreWest"},location.rate_range={0.42448391338960223,1.331227935658132},height=0.04383561643840041]:0.07803401493618,(227[&length_range={0.005544487356328,0.328005908593},default.rate_95%_HPD={8.107212746362808E-4,9.728337194427039E-4},length_95%_HPD={0.04237331636114,0.2133831069715},default.rate_range={8.000261883460774E-4,9.999956221596782E-4},default.rate=8.93447556451968E-4,length=0.10667155054587635,location.rate_95%_HPD={0.5897047145561718,1.0247004167779792},location.rate_median=0.8028053243761422,height_median=0.027397260274028556,location.set.prob={1.0},height_range={0.027397260273878787,0.027397260274195978},location.rate=0.8073631393398963,height_95%_HPD={0.027397260273954005,0.027397260274104884},default.rate_median=8.92455972395866E-4,length_median=0.09630240500847001,location="CentreWest",location.prob=1.0,location.set={"CentreWest"},location.rate_range={0.42448391338960223,1.331227935658132},height=0.027397260274028622]:0.0801721087433,248[&length_range={0.01138511080953,0.3608511677793},default.rate_95%_HPD={8.107212746362808E-4,9.728337194427039E-4},length_95%_HPD={0.0349029506625,0.1485890756585},default.rate_range={8.000261883460774E-4,9.999956221596782E-4},default.rate=8.93447556451968E-4,length=0.09161052126548429,location.rate_95%_HPD={0.5897047145561718,1.0247004167779792},location.rate_median=0.8028053243761422,height_median=0.016438356164371948,location.set.prob={1.0},height_range={0.016438356164218404,0.01643835616453798},location.rate=0.8073631393398963,height_95%_HPD={0.016438356164295898,0.016438356164444723},default.rate_median=8.92455972395866E-4,length_median=0.09014410614617,location="CentreWest",location.prob=1.0,location.set={"CentreWest"},location.rate_range={0.42448391338960223,1.331227935658132},height=0.016438356164371816]:0.09113101285296)[&length_range={2.301579295788E-6,0.1903530997678},default.rate_95%_HPD={8.196320984316705E-4,9.786666693176235E-4},length_95%_HPD={2.301579295788E-6,0.07299477436257},default.rate_range={8.001530813600086E-4,9.994935231638236E-4},default.rate=8.972169631384493E-4,length=0.023444225272081096,posterior=0.035611111111111114,location.rate_95%_HPD={0.6045026714271385,1.033008577065659},location.rate_median=0.810868803938561,height_median=0.10230408271118469,location.set.prob={1.0},height_range={0.032941747630340634,0.24829894133834027},location.rate=0.8144909627796918,height_95%_HPD={0.0492830202066627,0.1407746230650419},default.rate_median=8.966069681350031E-4,length_median=0.01532811312411,location="CentreWest",location.prob=1.0,location.set={"CentreWest"},location.rate_range={0.4826488695992213,1.266688074931585},height=0.10076158689096733]:0.01430026235725)[&length_range={6.494112604657E-5,0.1622223904482},default.rate_95%_HPD={8.131001530877319E-4,9.637767006422262E-4},length_95%_HPD={6.494112604657E-5,0.08172832856037},default.rate_range={8.039709510691028E-4,9.941368550412941E-4},default.rate=8.908420055479953E-4,length=0.02565612599614699,posterior=0.004277777777777778,location.rate_95%_HPD={0.6050886075910499,1.0368133459748126},location.rate_median=0.8015251639686215,height_median=0.1130117730166516,location.set.prob={1.0},height_range={0.057398045383940055,0.17908571816604232},location.rate=0.8036859546312876,height_95%_HPD={0.0657524603506433,0.14510139895493307},default.rate_median=8.876776476543995E-4,length_median=0.01632755141518,location="CentreWest",location.prob=1.0,location.set={"CentreWest"},location.rate_range={0.5149116370194414,1.1284531241096165},height=0.11053312977759477]:0.0254189872144,(173[&length_range={2.883759548419E-4,0.2722919617591},default.rate_95%_HPD={8.107212746362808E-4,9.728337194427039E-4},length_95%_HPD={0.004029892004619,0.1162177436522},default.rate_range={8.000261883460774E-4,9.999956221596782E-4},default.rate=8.93447556451968E-4,length=0.061061012446094756,location.rate_95%_HPD={0.5897047145561718,1.0247004167779792},location.rate_median=0.8028053243761422,height_median=0.054794520548057446,location.set.prob={1.0},height_range={0.05479452054791306,0.05479452054820133},location.rate=0.8073631393398963,height_95%_HPD={0.05479452054799255,0.05479452054812245},default.rate_median=8.92455972395866E-4,length_median=0.059388224586249996,location="CentreWest",location.prob=1.0,location.set={"CentreWest"},location.rate_range={0.42448391338960223,1.331227935658132},height=0.05479452054805735]:0.05534140463631,182[&length_range={1.663527076983E-4,0.2877446623513},default.rate_95%_HPD={8.107212746362808E-4,9.728337194427039E-4},length_95%_HPD={0.003213197505305,0.1160987120475},default.rate_range={8.000261883460774E-4,9.999956221596782E-4},default.rate=8.93447556451968E-4,length=0.061194344264991575,location.rate_95%_HPD={0.5897047145561718,1.0247004167779792},location.rate_median=0.8028053243761422,height_median=0.054794520548057446,location.set.prob={1.0},height_range={0.05479452054790862,0.054794520548203995},location.rate=0.8073631393398963,height_95%_HPD={0.05479452054799305,0.05479452054812278},default.rate_median=8.92455972395866E-4,length_median=0.059637804804495,location="CentreWest",location.prob=1.0,location.set={"CentreWest"},location.rate_range={0.42448391338960223,1.331227935658132},height=0.05479452054805739]:0.05534140463631)[&length_range={4.726517592729E-6,0.1833870011785},default.rate_95%_HPD={8.0934037397587E-4,9.662724133001288E-4},length_95%_HPD={4.726517592729E-6,0.07208986574975},default.rate_range={8.003878567859032E-4,9.996715837653197E-4},default.rate=8.918506138292585E-4,length=0.02379809316845487,posterior=0.04674074074074074,location.rate_95%_HPD={0.5935413147049488,1.023070623595227},location.rate_median=0.8043199232909473,height_median=0.10260091004767222,location.set.prob={0.9996038034865293,3.961965134706815E-4},height_range={0.05696419019729426,0.2536039499946521},location.rate=0.8067887180093476,height_95%_HPD={0.06357139696281816,0.13770261268253015},default.rate_median=8.911165047186102E-4,length_median=0.01597165037207,location="CentreWest",location.prob=0.9996038034865293,location.set={"CentreWest","Southeast"},location.rate_range={0.48103372374519515,1.207659733868397},height=0.1030218399987295]:0.03715269340461)[&length_range={6.071773742408E-4,0.1056175226985},default.rate_95%_HPD={8.254701311675245E-4,9.761739824683601E-4},length_95%_HPD={6.071773742408E-4,0.1056175226985},default.rate_range={8.254701311675245E-4,9.761739824683601E-4},default.rate=8.929800416252936E-4,length=0.02039334838420028,posterior=1.8518518518518518E-4,location.rate_95%_HPD={0.5806386124693482,0.9548335072302964},location.rate_median=0.8157841762519936,height_median=0.1127798414459325,location.set.prob={1.0},height_range={0.08441219235611896,0.1529277408095036},location.rate=0.8056973250501864,height_95%_HPD={0.08441219235611896,0.1529277408095036},default.rate_median=8.858354841528059E-4,length_median=0.0115930979655945,location="CentreWest",location.prob=1.0,location.set={"CentreWest"},location.rate_range={0.5806386124693482,0.9548335072302964},height=0.11571983029942837]:0.006030883527431,234[&length_range={0.00622992600132,0.3331387143774},default.rate_95%_HPD={8.107212746362808E-4,9.728337194427039E-4},length_95%_HPD={0.03414083781202,0.1990388550049},default.rate_range={8.000261883460774E-4,9.999956221596782E-4},default.rate=8.93447556451968E-4,length=0.09782981476437612,location.rate_95%_HPD={0.5897047145561718,1.0247004167779792},location.rate_median=0.8028053243761422,height_median=0.043835616438400504,location.set.prob={1.0},height_range={0.043835616438251845,0.04383561643857298},location.rate=0.8073631393398963,height_95%_HPD={0.04383561643832756,0.043835616438471225},default.rate_median=8.92455972395866E-4,length_median=0.08419715311980999,location="CentreWest",location.prob=1.0,location.set={"CentreWest"},location.rate_range={0.42448391338960223,1.331227935658132},height=0.04383561643840044]:0.109483885678)[&length_range={0.0114850195438,0.03183709514266},default.rate_95%_HPD={8.87778439597995E-4,9.642439999986728E-4},length_95%_HPD={0.0114850195438,0.03183709514266},default.rate_range={8.87778439597995E-4,9.642439999986728E-4},default.rate=9.290073410813327E-4,length=0.018990733519023334,posterior=5.555555555555556E-5,location.rate_95%_HPD={0.5623618494630576,0.8751248949914627},location.rate_median=0.8124187585461015,height_median=0.13407908942546898,location.set.prob={1.0},height_range={0.10912095856781645,0.15331950211637174},location.rate=0.7499685010002072,height_95%_HPD={0.10912095856781645,0.15331950211637174},default.rate_median=9.349995836473303E-4,length_median=0.01365008587061,location="CentreWest",location.prob=1.0,location.set={"CentreWest"},location.rate_range={0.5623618494630576,0.8751248949914627},height=0.13217318336988573]:0.01365008587061)[&length_range={0.009128177526936,0.03862782629206},default.rate_95%_HPD={8.87778439597995E-4,9.020181011642793E-4},length_95%_HPD={0.009128177526936,0.03862782629206},default.rate_range={8.87778439597995E-4,9.020181011642793E-4},default.rate=8.948982703811372E-4,length=0.023878001909498,posterior=3.7037037037037037E-5,location.rate_95%_HPD={0.6844815424851995,0.8124187585461015},location.rate_median=0.7484501505156504,height_median=0.16227733608908745,location.set.prob={1.0},height_range={0.15758508419119321,0.16696958798698172},location.rate=0.7484501505156504,height_95%_HPD={0.15758508419119321,0.16696958798698172},default.rate_median=8.948982703811372E-4,length_median=0.023878001909498,location="CentreWest",location.prob=1.0,location.set={"CentreWest"},location.rate_range={0.6844815424851995,0.8124187585461015},height=0.16227733608908745]:0.03862782629206,((194[&length_range={4.904307032649E-4,0.2612452485167},default.rate_95%_HPD={8.107212746362808E-4,9.728337194427039E-4},length_95%_HPD={0.002536711101949,0.1166259525299},default.rate_range={8.000261883460774E-4,9.999956221596782E-4},default.rate=8.93447556451968E-4,length=0.061390329892979816,location.rate_95%_HPD={0.5897047145561718,1.0247004167779792},location.rate_median=0.8028053243761422,height_median=0.05479452054805742,location.set.prob={1.0},height_range={0.054794520547919834,0.05479452054820244},location.rate=0.8073631393398963,height_95%_HPD={0.054794520547990166,0.05479452054812062},default.rate_median=8.92455972395866E-4,length_median=0.05955494782173,location="CentreWest",location.prob=1.0,location.set={"CentreWest"},location.rate_range={0.42448391338960223,1.331227935658132},height=0.05479452054805739]:0.08097066838798,176[&length_range={3.029044632105E-6,0.2605105134247},default.rate_95%_HPD={8.107212746362808E-4,9.728337194427039E-4},length_95%_HPD={2.635230069482E-5,0.09032423475292},default.rate_range={8.000261883460774E-4,9.999956221596782E-4},default.rate=8.93447556451968E-4,length=0.047216524677029276,location.rate_95%_HPD={0.5897047145561718,1.0247004167779792},location.rate_median=0.8028053243761422,height_median=0.05479452054805761,location.set.prob={1.0},height_range={0.05479452054789785,0.05479452054820244},location.rate=0.8073631393398963,height_95%_HPD={0.05479452054799294,0.05479452054812006},default.rate_median=8.92455972395866E-4,length_median=0.046504931042579994,location="CentreWest",location.prob=1.0,location.set={"CentreWest"},location.rate_range={0.42448391338960223,1.331227935658132},height=0.05479452054805736]:0.08097066838798)[&length_range={8.180077497727E-7,0.2114939515152},default.rate_95%_HPD={8.101035350195962E-4,9.729041494791855E-4},length_95%_HPD={8.180077497727E-7,0.06824446937779},default.rate_range={8.001099195175662E-4,9.99637283760634E-4},default.rate=8.922308215069383E-4,length=0.02634094162649379,posterior=0.056240740740740744,location.rate_95%_HPD={0.6026146978627683,1.0203347336402329},location.rate_median=0.803245013257482,height_median=0.09021005587006437,location.set.prob={1.0},height_range={0.055284951251287295,0.21506633403629594},location.rate=0.8089788691151196,height_95%_HPD={0.057664661506521775,0.12937277592355967},default.rate_median=8.91162275661835E-4,length_median=0.02008760959799,location="CentreWest",location.prob=1.0,location.set={"CentreWest"},location.rate_range={0.4413680964163052,1.2133213231974846},height=0.09189661414150867]:0.01250855383784,((240[&length_range={0.003586482545757,0.3113449746334},default.rate_95%_HPD={8.107212746362808E-4,9.728337194427039E-4},length_95%_HPD={0.02037610724181,0.1760108175218},default.rate_range={8.000261883460774E-4,9.999956221596782E-4},default.rate=8.93447556451968E-4,length=0.0819362804284719,location.rate_95%_HPD={0.5897047145561718,1.0247004167779792},location.rate_median=0.8028053243761422,height_median=0.043835616438400615,location.set.prob={1.0},height_range={0.04383561643823641,0.043835616438545555},location.rate=0.8073631393398963,height_95%_HPD={0.04383561643833167,0.043835616438468894},default.rate_median=8.92455972395866E-4,length_median=0.07628562188111,location="CentreWest",location.prob=1.0,location.set={"CentreWest"},location.rate_range={0.42448391338960223,1.331227935658132},height=0.0438356164384006]:0.06167217693445,179[&length_range={1.332716939445E-7,0.2372434904914},default.rate_95%_HPD={8.107212746362808E-4,9.728337194427039E-4},length_95%_HPD={1.332716939445E-7,0.07158606305579},default.rate_range={8.000261883460774E-4,9.999956221596782E-4},default.rate=8.93447556451968E-4,length=0.033982039984079,location.rate_95%_HPD={0.5897047145561718,1.0247004167779792},location.rate_median=0.8028053243761422,height_median=0.07671232876714396,location.set.prob={1.0},height_range={0.07671232876700707,0.07671232876729556},location.rate=0.8073631393398963,height_95%_HPD={0.07671232876708084,0.07671232876720663},default.rate_median=8.92455972395866E-4,length_median=0.031172476970275,location="CentreWest",location.prob=1.0,location.set={"CentreWest"},location.rate_range={0.42448391338960223,1.331227935658132},height=0.07671232876714174]:0.02879546460571)[&length_range={1.230416769227E-5,0.1734208883133},default.rate_95%_HPD={8.114730607884991E-4,9.717904675949507E-4},length_95%_HPD={1.230416769227E-5,0.06263553270469},default.rate_range={8.002811974950657E-4,9.997432936842084E-4},default.rate=8.930028313392872E-4,length=0.021252636698949372,posterior=0.0415,location.rate_95%_HPD={0.5939904341203746,1.0125808487278738},location.rate_median=0.801606347238105,height_median=0.1034408099057158,location.set.prob={1.0},height_range={0.07674158848513724,0.235010907682968},location.rate=0.8072841345397973,height_95%_HPD={0.07674158848513724,0.1362467223899293},default.rate_median=8.917225842473868E-4,length_median=0.01427557195163,location="CentreWest",location.prob=1.0,location.set={"CentreWest"},location.rate_range={0.4552770748290633,1.1986233008075236},height=0.10553366416783531]:0.03489749300491,217[&length_range={2.470818435057E-5,0.2608598250084},default.rate_95%_HPD={8.107212746362808E-4,9.728337194427039E-4},length_95%_HPD={0.001995964751689,0.1255098521141},default.rate_range={8.000261883460774E-4,9.999956221596782E-4},default.rate=8.93447556451968E-4,length=0.04985179912294384,location.rate_95%_HPD={0.5897047145561718,1.0247004167779792},location.rate_median=0.8028053243761422,height_median=0.07671232876714407,location.set.prob={1.0},height_range={0.07671232876700196,0.07671232876728956},location.rate=0.8073631393398963,height_95%_HPD={0.07671232876707984,0.0767123287672079},default.rate_median=8.92455972395866E-4,length_median=0.04391588470109,location="CentreWest",location.prob=1.0,location.set={"CentreWest"},location.rate_range={0.42448391338960223,1.331227935658132},height=0.07671232876714174]:0.06369295761062)[&length_range={1.017286042982E-4,0.1210242926789},default.rate_95%_HPD={8.146448913868045E-4,9.704434828477177E-4},length_95%_HPD={1.017286042982E-4,0.06210646583328},default.rate_range={8.020221169035154E-4,9.86515140112119E-4},default.rate=8.887504137329592E-4,length=0.019962458975550573,posterior=0.004185185185185185,location.rate_95%_HPD={0.6454771744323338,1.0630926151652187},location.rate_median=0.8015902002138617,height_median=0.11873869784606353,location.set.prob={1.0},height_range={0.08245285084938514,0.18777012293382736},location.rate=0.8132848322771831,height_95%_HPD={0.08936977735849799,0.1462365899960945},default.rate_median=8.839234535545384E-4,length_median=0.011926489162884999,location="CentreWest",location.prob=1.0,location.set={"CentreWest"},location.rate_range={0.533515958313705,1.331227935658132},height=0.11829878197314585]:0.007868456396107)[&length_range={8.752453279456E-4,0.1026251146348},default.rate_95%_HPD={8.163158606635519E-4,9.49581022355142E-4},length_95%_HPD={8.752453279456E-4,0.1026251146348},default.rate_range={8.163158606635519E-4,9.49581022355142E-4},default.rate=8.690374781256478E-4,length=0.033206853963079555,posterior=1.8518518518518518E-4,location.rate_95%_HPD={0.7132415074453462,0.9947002444481774},location.rate_median=0.8036582327727777,height_median=0.12281441074274069,location.set.prob={1.0},height_range={0.10012273374547964,0.15078288037012727},location.rate=0.8097110303190489,height_95%_HPD={0.10012273374547964,0.15078288037012727},default.rate_median=8.782494371818409E-4,length_median=0.015958222061285,location="CentreWest",location.prob=1.0,location.set={"CentreWest"},location.rate_range={0.7132415074453462,0.9947002444481774},height=0.12324391828197181]:0.05732367150521)[&length_range={0.0118285399609,0.01885902129359},default.rate_95%_HPD={8.87778439597995E-4,9.182796929021101E-4},length_95%_HPD={0.0118285399609,0.01885902129359},default.rate_range={8.87778439597995E-4,9.182796929021101E-4},default.rate=8.990691507240982E-4,length=0.015943980971923333,posterior=5.555555555555556E-5,location.rate_95%_HPD={0.6993743920347705,0.8124187585461015},location.rate_median=0.7926558426866588,height_median=0.1371289765790042,location.set.prob={1.0},height_range={0.13712753319238952,0.2055974142790417},location.rate=0.7681496644225102,height_95%_HPD={0.13712753319238952,0.2055974142790417},default.rate_median=8.911493196721893E-4,length_median=0.01714438166128,location="CentreWest",location.prob=1.0,location.set={"CentreWest"},location.rate_range={0.6993743920347705,0.8124187585461015},height=0.15995130801681182]:0.01885902129359,239[&length_range={0.02727112746303,0.3593064004174},default.rate_95%_HPD={8.107212746362808E-4,9.728337194427039E-4},length_95%_HPD={0.05997902743878,0.228563451875},default.rate_range={8.000261883460774E-4,9.999956221596782E-4},default.rate=8.93447556451968E-4,length=0.15592171835121116,location.rate_95%_HPD={0.5897047145561718,1.0247004167779792},location.rate_median=0.8028053243761422,height_median=0.043835616438400615,location.set.prob={1.0},height_range={0.043835616438234803,0.0438356164385561},location.rate=0.8073631393398963,height_95%_HPD={0.0438356164383219,0.043835616438482106},default.rate_median=8.92455972395866E-4,length_median=0.1713275601484,location="CentreWest",location.prob=1.0,location.set={"CentreWest"},location.rate_range={0.42448391338960223,1.331227935658132},height=0.04383561643840101]:0.1806208191343)[&length_range={0.006571524538888,0.0116809662416},default.rate_95%_HPD={8.540097507691174E-4,8.87778439597995E-4},length_95%_HPD={0.006571524538888,0.0116809662416},default.rate_range={8.540097507691174E-4,8.87778439597995E-4},default.rate=8.708940951835562E-4,length=0.009126245390244,posterior=3.7037037037037037E-5,location.rate_95%_HPD={0.6627788978343471,0.8124187585461015},location.rate_median=0.7375988281902243,height_median=0.19226689181673962,location.set.prob={1.0},height_range={0.16007734806084756,0.2244564355726317},location.rate=0.7375988281902243,height_95%_HPD={0.16007734806084756,0.2244564355726317},default.rate_median=8.708940951835562E-4,length_median=0.009126245390244,location="CentreWest",location.prob=1.0,location.set={"CentreWest"},location.rate_range={0.6627788978343471,0.8124187585461015},height=0.19226689181673962]:0.0116809662416,((222[&length_range={0.05533106528719,0.248189189173},default.rate_95%_HPD={8.107212746362808E-4,9.728337194427039E-4},length_95%_HPD={0.07928939346864,0.1965541936403},default.rate_range={8.000261883460774E-4,9.999956221596782E-4},default.rate=8.93447556451968E-4,length=0.12678514130018037,location.rate_95%_HPD={0.5897047145561718,1.0247004167779792},location.rate_median=0.8028053243761422,height_median=0.027397260274028612,location.set.prob={1.0},height_range={0.027397260273869073,0.027397260274197976},location.rate=0.8073631393398963,height_95%_HPD={0.02739726027394679,0.02739726027411149},default.rate_median=8.92455972395866E-4,length_median=0.1205987385501,location="CentreWest",location.prob=1.0,location.set={"CentreWest"},location.rate_range={0.42448391338960223,1.331227935658132},height=0.027397260274028792]:0.1493404175688,550[&length_range={5.423168120779E-4,0.1673233498709},default.rate_95%_HPD={8.107212746362808E-4,9.728337194427039E-4},length_95%_HPD={0.01047712146452,0.1109390622782},default.rate_range={8.000261883460774E-4,9.999956221596782E-4},default.rate=8.93447556451968E-4,length=0.056344962119611104,location.rate_95%_HPD={0.5897047145561718,1.0247004167779792},location.rate_median=0.8028053243761422,height_median=0.11780821917818701,location.set.prob={1.0},height_range={0.11780821917804468,0.11780821917833162},location.rate=0.8073631393398963,height_95%_HPD={0.11780821917812201,0.11780821917825052},default.rate_median=8.92455972395866E-4,length_median=0.050536440221244996,location="Southeast",location.prob=1.0,location.set={"Southeast"},location.rate_range={0.42448391338960223,1.331227935658132},height=0.11780821917818683]:0.05892945866462)[&length_range={4.019808336753E-7,0.1192427653359},default.rate_95%_HPD={8.127022852793826E-4,9.72601566399596E-4},length_95%_HPD={4.019808336753E-7,0.05082468214712},default.rate_range={8.000261883460774E-4,9.99797721891956E-4},default.rate=8.922417011310253E-4,length=0.016311249841141656,posterior=0.1797962962962963,location.rate_95%_HPD={0.5914468970554982,1.0263561287395326},location.rate_median=0.8020467011803795,height_median=0.16009825261302368,location.set.prob={0.8081161808631167,7.209805335255948E-4,1.0299721907508497E-4,0.19085384694613244,2.0599443815016993E-4},height_range={0.11835053599031659,0.2748050084817356},location.rate=0.8067264187016221,height_95%_HPD={0.12528351269041482,0.222916564364318},default.rate_median=8.911197270952398E-4,length_median=0.01073808283524,location="CentreWest",location.prob=0.8081161808631167,location.set={"CentreWest","RJ","North","Southeast","Northeast"},location.rate_range={0.4413680964163052,1.331227935658132},height=0.16730305830364764]:0.04026265562103,218[&length_range={0.003276270766716,0.2075310249282},default.rate_95%_HPD={8.107212746362808E-4,9.728337194427039E-4},length_95%_HPD={0.02610109245719,0.1448191259783},default.rate_range={8.000261883460774E-4,9.999956221596782E-4},default.rate=8.93447556451968E-4,length=0.075638079251508,location.rate_95%_HPD={0.5897047145561718,1.0247004167779792},location.rate_median=0.8028053243761422,height_median=0.07945205479450135,location.set.prob={1.0},height_range={0.07945205479436018,0.07945205479464729},location.rate=0.8073631393398963,height_95%_HPD={0.07945205479443335,0.0794520547945693},default.rate_median=8.92455972395866E-4,length_median=0.06942862063558,location="CentreWest",location.prob=1.0,location.set={"CentreWest"},location.rate_range={0.42448391338960223,1.331227935658132},height=0.07945205479449109]:0.1375482786693)[&length_range={5.235612551839E-4,0.2331737338391},default.rate_95%_HPD={8.107212746362808E-4,9.728337194427039E-4},length_95%_HPD={0.009780766785761,0.1103719175865},default.rate_range={8.000261883460774E-4,9.999956221596782E-4},default.rate=8.93447556451968E-4,length=0.060203427419887864,posterior=1.0,location.rate_95%_HPD={0.5897047145561718,1.0247004167779792},location.rate_median=0.8028053243761422,height_median=0.17255225166304722,location.set.prob={0.5795925925925925,0.0017592592592592592,3.148148148148148E-4,2.037037037037037E-4,0.41735185185185186,7.777777777777777E-4},height_range={0.11956517327264321,0.28698307972272274},location.rate=0.8073631393398963,height_95%_HPD={0.1323978609501935,0.2360351882924916},default.rate_median=8.92455972395866E-4,length_median=0.05870879757276,location="CentreWest",location.prob=0.5795925925925925,location.set={"CentreWest","RJ","South","North","Southeast","Northeast"},location.rate_range={0.42448391338960223,1.331227935658132},height=0.17911085344479788]:0.01913706835044)[&default.rate=8.87778439597995E-4,length=0.01880076407458,posterior=1.8518518518518518E-5,location="CentreWest",location.prob=1.0,location.set={"CentreWest"},location.set.prob={1.0},height=0.2361374018142317,location.rate=0.8124187585461015]:0.01880076407458)[&default.rate=8.87778439597995E-4,length=0.002893344723447,posterior=1.8518518518518518E-5,location="CentreWest",location.prob=1.0,location.set={"CentreWest"},location.set.prob={1.0},height=0.2549381658888117,location.rate=0.8124187585461015]:0.002893344723447)[&default.rate=8.87778439597995E-4,length=2.07227495708E-4,posterior=1.8518518518518518E-5,location="CentreWest",location.prob=1.0,location.set={"CentreWest"},location.set.prob={1.0},height=0.25783151061225873,location.rate=0.8124187585461015]:2.07227495708E-4)[&default.rate=8.87778439597995E-4,length=0.002560294465924,posterior=1.8518518518518518E-5,location="CentreWest",location.prob=1.0,location.set={"CentreWest"},location.set.prob={1.0},height=0.25803873810796674,location.rate=0.8124187585461015]:0.002560294465924)[&length_range={0.04704715559346,0.07220266320797},default.rate_95%_HPD={8.475552809965717E-4,8.87778439597995E-4},length_95%_HPD={0.04704715559346,0.07220266320797},default.rate_range={8.475552809965717E-4,8.87778439597995E-4},default.rate=8.700647030564921E-4,length=0.06362032420564667,posterior=5.555555555555556E-5,location.rate_95%_HPD={0.8124187585461015,0.8694567350575825},location.rate_median=0.8168635470816324,height_median=0.2605990325738907,location.set.prob={1.0},height_range={0.26059767863217,0.26059985183491646},location.rate=0.8329130135617722,height_95%_HPD={0.26059767863217,0.26059985183491646},default.rate_median=8.748603885749093E-4,length_median=0.07161115381551,location="CentreWest",location.prob=1.0,location.set={"CentreWest"},location.rate_range={0.8124187585461015,0.8694567350575825},height=0.26059885434699237]:0.07161115381551)[&default.rate=8.87778439597995E-4,length=0.002359730405794,posterior=1.8518518518518518E-5,location="CentreWest",location.prob=1.0,location.set={"CentreWest"},location.set.prob={1.0},height=0.3322101863894007,location.rate=0.8124187585461015]:0.002359730405794,((166[&length_range={2.353840777368E-4,0.126063313211},default.rate_95%_HPD={8.107212746362808E-4,9.728337194427039E-4},length_95%_HPD={0.005096139847793,0.06159598168385},default.rate_range={8.000261883460774E-4,9.999956221596782E-4},default.rate=8.93447556451968E-4,length=0.0311745191740848,location.rate_95%_HPD={0.5897047145561718,1.0247004167779792},location.rate_median=0.8028053243761422,height_median=0.2904109589042037,location.set.prob={1.0},height_range={0.29041095890408863,0.2904109589043208},location.rate=0.8073631393398963,height_95%_HPD={0.2904109589041455,0.29041095890425905},default.rate_median=8.92455972395866E-4,length_median=0.02796525786154,location="CentreWest",location.prob=1.0,location.set={"CentreWest"},location.rate_range={0.42448391338960223,1.331227935658132},height=0.2904109589039379]:0.03896106107083,162[&length_range={0.004218339979924,0.1423767065534},default.rate_95%_HPD={8.107212746362808E-4,9.728337194427039E-4},length_95%_HPD={0.01494452051357,0.08699084840226},default.rate_range={8.000261883460774E-4,9.999956221596782E-4},default.rate=8.93447556451968E-4,length=0.042955085152972694,location.rate_95%_HPD={0.5897047145561718,1.0247004167779792},location.rate_median=0.8028053243761422,height_median=0.29041095890420365,location.set.prob={1.0},height_range={0.29041095890407825,0.2904109589043209},location.rate=0.8073631393398963,height_95%_HPD={0.29041095890414703,0.29041095890426083},default.rate_median=8.92455972395866E-4,length_median=0.03869906263102,location="CentreWest",location.prob=1.0,location.set={"CentreWest"},location.rate_range={0.42448391338960223,1.331227935658132},height=0.29041095890393814]:0.03896106107083)[&length_range={1.788195013008E-6,0.07793822320233},default.rate_95%_HPD={8.125071887754918E-4,9.750346159251164E-4},length_95%_HPD={1.788195013008E-6,0.02761499382197},default.rate_range={8.007574268961212E-4,9.999189724408785E-4},default.rate=8.959903819300736E-4,length=0.008695026669193192,posterior=0.04292592592592592,location.rate_95%_HPD={0.5971344770727542,1.0197347557636327},location.rate_median=0.7998794358014351,height_median=0.3197428409422302,location.set.prob={0.9978429680759275,0.0021570319240724763},height_range={0.29509247719386916,0.3772630009904308},location.rate=0.8060517623194577,height_95%_HPD={0.30426617162378694,0.34888606153390683},default.rate_median=8.95603571357845E-4,length_median=0.0055486260222784994,location="CentreWest",location.prob=0.9978429680759275,location.set={"CentreWest","North"},location.rate_range={0.494423230774462,1.1997645294814037},height=0.3230129981014337]:0.004928931708959,165[&length_range={8.769320299319E-4,0.1443735414479},default.rate_95%_HPD={8.107212746362808E-4,9.728337194427039E-4},length_95%_HPD={0.008805450401667,0.06962492852977},default.rate_range={8.000261883460774E-4,9.999956221596782E-4},default.rate=8.93447556451968E-4,length=0.03636824275317213,location.rate_95%_HPD={0.5897047145561718,1.0247004167779792},location.rate_median=0.8028053243761422,height_median=0.29041095890420354,location.set.prob={1.0},height_range={0.29041095890407875,0.2904109589043209},location.rate=0.8073631393398963,height_95%_HPD={0.2904109589041467,0.29041095890426005},default.rate_median=8.92455972395866E-4,length_median=0.032071936088525,location="CentreWest",location.prob=1.0,location.set={"CentreWest"},location.rate_range={0.42448391338960223,1.331227935658132},height=0.29041095890393787]:0.04388999277979)[&length_range={1.516684083047E-5,0.08207263251122},default.rate_95%_HPD={8.057344507729329E-4,9.654866402941219E-4},length_95%_HPD={1.516684083047E-5,0.0249640390618},default.rate_range={8.057344507729329E-4,9.971320135788479E-4},default.rate=8.965661904390724E-4,length=0.008295306240097342,posterior=0.00725925925925926,location.rate_95%_HPD={0.6077448321761398,1.0625190376899838},location.rate_median=0.8177769699353126,height_median=0.32767877752082036,location.set.prob={1.0},height_range={0.30937015916391625,0.37107206767527673},location.rate=0.8155659719419177,height_95%_HPD={0.31256343802246345,0.35497085882308377},default.rate_median=8.957070555891059E-4,length_median=0.004925888414654999,location="CentreWest",location.prob=1.0,location.set={"CentreWest"},location.rate_range={0.5134933088157184,1.1427259459996302},height=0.32910357156884346]:2.689651112491E-4)[&default.rate=8.87778439597995E-4,length=0.008715696382429,posterior=1.8518518518518518E-5,location="CentreWest",location.prob=1.0,location.set={"CentreWest"},location.set.prob={1.0},height=0.3345699167951947,location.rate=0.8124187585461015]:0.008715696382429)[&length_range={0.009582732608217,0.02918946647694},default.rate_95%_HPD={8.475552809965717E-4,8.87778439597995E-4},length_95%_HPD={0.009582732608217,0.02918946647694},default.rate_range={8.475552809965717E-4,8.87778439597995E-4},default.rate=8.700647030564921E-4,length=0.02235451966223567,posterior=5.555555555555556E-5,location.rate_95%_HPD={0.8124187585461015,0.8694567350575825},location.rate_median=0.8168635470816324,height_median=0.34328561317762374,location.set.prob={1.0},height_range={0.3430063418241235,0.3439013445721425},location.rate=0.8329130135617722,height_95%_HPD={0.3430063418241235,0.3439013445721425},default.rate_median=8.748603885749093E-4,length_median=0.02829135990155,location="CentreWest",location.prob=1.0,location.set={"CentreWest"},location.rate_range={0.8124187585461015,0.8694567350575825},height=0.34339776652462994]:0.009582732608217,159[&length_range={4.034707924955E-5,0.114604070624},default.rate_95%_HPD={8.107212746362808E-4,9.728337194427039E-4},length_95%_HPD={0.005021539449633,0.06172250711544},default.rate_range={8.000261883460774E-4,9.999956221596782E-4},default.rate=8.93447556451968E-4,length=0.03144189341634441,location.rate_95%_HPD={0.5897047145561718,1.0247004167779792},location.rate_median=0.8028053243761422,height_median=0.2904109589042036,location.set.prob={1.0},height_range={0.29041095890408863,0.29041095890432084},location.rate=0.8073631393398963,height_95%_HPD={0.2904109589041468,0.29041095890426005},default.rate_median=8.92455972395866E-4,length_median=0.028161303466765,location="CentreWest",location.prob=1.0,location.set={"CentreWest"},location.rate_range={0.42448391338960223,1.331227935658132},height=0.2904109589039377]:0.06245738688168)[&length_range={0.01784615948312,0.03725259515521},default.rate_95%_HPD={8.475552809965717E-4,8.87778439597995E-4},length_95%_HPD={0.01784615948312,0.03725259515521},default.rate_range={8.475552809965717E-4,8.87778439597995E-4},default.rate=8.700647030564921E-4,length=0.024325824862986664,posterior=5.555555555555556E-5,location.rate_95%_HPD={0.8124187585461015,0.8694567350575825},location.rate_median=0.8168635470816324,height_median=0.3721927044736925,location.set.prob={1.0},height_range={0.3528683457858407,0.37219580830106347},location.rate=0.8329130135617722,height_95%_HPD={0.3528683457858407,0.37219580830106347},default.rate_median=8.748603885749093E-4,length_median=0.01787871995063,location="CentreWest",location.prob=1.0,location.set={"CentreWest"},location.rate_range={0.8124187585461015,0.8694567350575825},height=0.36575228618686556]:0.03725259515521)[&default.rate=8.87778439597995E-4,length=1.16342072462E-5,posterior=1.8518518518518518E-5,location="North",location.prob=1.0,location.set={"North"},location.set.prob={1.0},height=0.3901209409410507,location.rate=0.8124187585461015]:1.16342072462E-5,(3[&length_range={2.274573583945E-4,0.1509478837072},default.rate_95%_HPD={8.107212746362808E-4,9.728337194427039E-4},length_95%_HPD={0.007834106843962,0.08625637680179},default.rate_range={8.000261883460774E-4,9.999956221596782E-4},default.rate=8.93447556451968E-4,length=0.04219768471606814,location.rate_95%_HPD={0.5897047145561718,1.0247004167779792},location.rate_median=0.8028053243761422,height_median=0.2931506849315611,location.set.prob={1.0},height_range={0.29315068493143726,0.2931506849316788},location.rate=0.8073631393398963,height_95%_HPD={0.2931506849315032,0.29315068493161633},default.rate_median=8.92455972395866E-4,length_median=0.038428784493510004,location="North",location.prob=1.0,location.set={"North"},location.rate_range={0.42448391338960223,1.331227935658132},height=0.2931506849312913]:0.04046845731179,((319[&length_range={0.005688648001586,0.130668173642},default.rate_95%_HPD={8.107212746362808E-4,9.728337194427039E-4},length_95%_HPD={0.0283706861604,0.06970267681859},default.rate_range={8.000261883460774E-4,9.999956221596782E-4},default.rate=8.93447556451968E-4,length=0.04922919786650071,location.rate_95%_HPD={0.5897047145561718,1.0247004167779792},location.rate_median=0.8028053243761422,height_median=0.20821917808234508,location.set.prob={1.0},height_range={0.20821917808222445,0.20821917808246695},location.rate=0.8073631393398963,height_95%_HPD={0.2082191780822883,0.20821917808240215},default.rate_median=8.92455972395866E-4,length_median=0.048300046417485004,location="RJ",location.prob=1.0,location.set={"RJ"},location.rate_range={0.42448391338960223,1.331227935658132},height=0.2082191780824675]:0.06183812267322,((540[&length_range={0.004008304105363,0.1525913736721},default.rate_95%_HPD={8.107212746362808E-4,9.728337194427039E-4},length_95%_HPD={0.03980179306783,0.1057239892909},default.rate_range={8.000261883460774E-4,9.999956221596782E-4},default.rate=8.93447556451968E-4,length=0.07563912360571741,location.rate_95%_HPD={0.5897047145561718,1.0247004167779792},location.rate_median=0.8028053243761422,height_median=0.15890410958900253,location.set.prob={1.0},height_range={0.15890410958887835,0.15890410958914192},location.rate=0.8073631393398963,height_95%_HPD={0.15890410958894297,0.15890410958906137},default.rate_median=8.92455972395866E-4,length_median=0.07752398770041,location="Southeast",location.prob=1.0,location.set={"Southeast"},location.rate_range={0.42448391338960223,1.331227935658132},height=0.1589041095889823]:0.06743618693841,383[&length_range={0.06428227670791,0.1791126808553},default.rate_95%_HPD={8.107212746362808E-4,9.728337194427039E-4},length_95%_HPD={0.0892302551386,0.1508738069856},default.rate_range={8.000261883460774E-4,9.999956221596782E-4},default.rate=8.93447556451968E-4,length=0.12389533239682442,location.rate_95%_HPD={0.5897047145561718,1.0247004167779792},location.rate_median=0.8028053243761422,height_median=0.09863013698645817,location.set.prob={1.0},height_range={0.09863013698630146,0.09863013698660195},location.rate=0.8073631393398963,height_95%_HPD={0.0986301369863749,0.09863013698653805},default.rate_median=8.92455972395866E-4,length_median=0.1253272355633,location="RJ",location.prob=1.0,location.set={"RJ"},location.rate_range={0.42448391338960223,1.331227935658132},height=0.09863013698651084]:0.127710159541)[&length_range={2.264037350251E-4,0.09022760150063},default.rate_95%_HPD={8.095712419126615E-4,9.722660426953844E-4},length_95%_HPD={8.323783874275E-4,0.05098536287632},default.rate_range={8.000261883460774E-4,9.999859899412732E-4},default.rate=8.94468333010292E-4,length=0.02382960578380949,posterior=0.35462962962962963,location.rate_95%_HPD={0.5976943801231145,1.0354809154697628},location.rate_median=0.8086817293331027,height_median=0.2200345319883142,location.set.prob={5.2219321148825065E-5,0.9804177545691906,0.019425587467362924,1.0443864229765013E-4},height_range={0.16291241369437615,0.2714580499248358},location.rate=0.8133557375163368,height_95%_HPD={0.18867076605158833,0.24684629119567583},default.rate_median=8.936859741254691E-4,length_median=0.021403710616855,location="RJ",location.prob=0.9804177545691906,location.set={"CentreWest","RJ","Southeast","Northeast"},location.rate_range={0.45084344230771534,1.2844590690627766},height=0.219798014073856]:0.0304726936286,(313[&length_range={1.126417317199E-7,0.04703817886535},default.rate_95%_HPD={8.107212746362808E-4,9.728337194427039E-4},length_95%_HPD={1.126417317199E-7,0.0174427599563},default.rate_range={8.000261883460774E-4,9.999956221596782E-4},default.rate=8.93447556451968E-4,length=0.006266912039003356,location.rate_95%_HPD={0.5897047145561718,1.0247004167779792},location.rate_median=0.8028053243761422,height_median=0.2301369863014317,location.set.prob={1.0},height_range={0.23013698630130747,0.23013698630154994},location.rate=0.8073631393398963,height_95%_HPD={0.2301369863013749,0.230136986301489},default.rate_median=8.92455972395866E-4,length_median=0.0049118674217045,location="RJ",location.prob=1.0,location.set={"RJ"},location.rate_range={0.42448391338960223,1.331227935658132},height=0.23013698630158452]:0.01832943588013,330[&length_range={4.997949171764E-4,0.1116542655622},default.rate_95%_HPD={8.107212746362808E-4,9.728337194427039E-4},length_95%_HPD={0.02799489206749,0.08826617158199},default.rate_range={8.000261883460774E-4,9.999956221596782E-4},default.rate=8.93447556451968E-4,length=0.061221782502162335,location.rate_95%_HPD={0.5897047145561718,1.0247004167779792},location.rate_median=0.8028053243761422,height_median=0.16712328767130202,location.set.prob={1.0},height_range={0.16712328767117834,0.16712328767142398},location.rate=0.8073631393398963,height_95%_HPD={0.16712328767124396,0.1671232876713592},default.rate_median=8.92455972395866E-4,length_median=0.065051544351935,location="RJ",location.prob=1.0,location.set={"RJ"},location.rate_range={0.42448391338960223,1.331227935658132},height=0.16712328767134224]:0.08134313451026)[&length_range={1.643433888421E-7,0.07045393994669},default.rate_95%_HPD={8.110489343575346E-4,9.718214160424532E-4},length_95%_HPD={1.643433888421E-7,0.02493356061558},default.rate_range={8.000261883460774E-4,9.999859899412732E-4},default.rate=8.918555315138098E-4,length=0.009651284485140639,posterior=0.34224074074074073,location.rate_95%_HPD={0.5925020752184381,1.0282175959063151},location.rate_median=0.803880436971124,height_median=0.234985179657384,location.set.prob={1.0},height_range={0.23013726536374235,0.27717516516686225},location.rate=0.8093398286683842,height_95%_HPD={0.23013726536374235,0.24700683446308203},default.rate_median=8.909798402768638E-4,length_median=0.007445277850691,location="RJ",location.prob=1.0,location.set={"RJ"},location.rate_range={0.45084344230771534,1.3011129632913385},height=0.2362798131990925]:0.008346567974448)[&length_range={5.402504231194E-5,0.08743983820626},default.rate_95%_HPD={8.110051901412547E-4,9.728560722558049E-4},length_95%_HPD={2.189807029649E-4,0.02791945089742},default.rate_range={8.000261883460774E-4,9.999956221596782E-4},default.rate=8.93582415408634E-4,length=0.012051810180738889,posterior=0.6101296296296296,location.rate_95%_HPD={0.5997832902517001,1.0362177903736978},location.rate_median=0.8086587108915854,height_median=0.2464989745918452,location.set.prob={3.0351777096549003E-5,0.9975415060551795,0.00242814216772392},height_range={0.23014028510768111,0.305967403004698},location.rate=0.8135162801027747,height_95%_HPD={0.23014836323966797,0.262659076607128},default.rate_median=8.924741563401834E-4,length_median=0.01023000713897,location="RJ",location.prob=0.9975415060551795,location.set={"CentreWest","RJ","Southeast"},location.rate_range={0.4448164112813023,1.331227935658132},height=0.2474391280832872]:0.01324431059956)[&length_range={1.331747096955E-4,0.1491628494682},default.rate_95%_HPD={8.110051901412547E-4,9.728494981433741E-4},length_95%_HPD={0.001577638611565,0.07488611211458},default.rate_range={8.000261883460774E-4,9.999956221596782E-4},default.rate=8.935293516363074E-4,length=0.033702227592359205,posterior=0.6143703703703703,location.rate_95%_HPD={0.5997187161024923,1.0362177903736978},location.rate_median=0.8085279342575435,height_median=0.25845307600921724,location.set.prob={9.04268145647456E-5,0.9966240655895828,2.1099590065107307E-4,0.002682662165420786,3.9184952978056425E-4},height_range={0.23153159325250475,0.3388873517243679},location.rate=0.8134054677987067,height_95%_HPD={0.23800708108631696,0.2801992821392172},default.rate_median=8.924274878723569E-4,length_median=0.02757791521666,location="RJ",location.prob=0.9966240655895828,location.set={"CentreWest","RJ","North","Southeast","Northeast"},location.rate_range={0.4448164112813023,1.331227935658132},height=0.2594969235967092]:0.06028483050192,((588[&length_range={0.00327059128432,0.2982181297249},default.rate_95%_HPD={8.107212746362808E-4,9.728337194427039E-4},length_95%_HPD={0.05394290167614,0.1986024935683},default.rate_range={8.000261883460774E-4,9.999956221596782E-4},default.rate=8.93447556451968E-4,length=0.1388913432983522,location.rate_95%_HPD={0.5897047145561718,1.0247004167779792},location.rate_median=0.8028053243761422,height_median=0.06301369863012962,location.set.prob={1.0},height_range={0.0630136986299637,0.06301369863027334},location.rate=0.8073631393398963,height_95%_HPD={0.0630136986300503,0.06301369863020989},default.rate_median=8.92455972395866E-4,length_median=0.1525937046666,location="Southeast",location.prob=1.0,location.set={"Southeast"},location.rate_range={0.42448391338960223,1.331227935658132},height=0.06301369863012961]:0.2080321444031,(325[&length_range={0.01531377216042,0.1448648886295},default.rate_95%_HPD={8.107212746362808E-4,9.728337194427039E-4},length_95%_HPD={0.04781480219482,0.09053026438048},default.rate_range={8.000261883460774E-4,9.999956221596782E-4},default.rate=8.93447556451968E-4,length=0.06828103560935403,location.rate_95%_HPD={0.5897047145561718,1.0247004167779792},location.rate_median=0.8028053243761422,height_median=0.17808219178095905,location.set.prob={1.0},height_range={0.17808219178083554,0.17808219178108003},location.rate=0.8073631393398963,height_95%_HPD={0.1780821917809018,0.17808219178101647},default.rate_median=8.92455972395866E-4,length_median=0.06777864430890501,location="RJ",location.prob=1.0,location.set={"RJ"},location.rate_range={0.42448391338960223,1.331227935658132},height=0.17808219178095985]:0.07921105189225,((312[&length_range={1.200695643078E-6,0.09119561452315},default.rate_95%_HPD={8.107212746362808E-4,9.728337194427039E-4},length_95%_HPD={1.200695643078E-6,0.03171353416175},default.rate_range={8.000261883460774E-4,9.999956221596782E-4},default.rate=8.93447556451968E-4,length=0.015571301058642833,location.rate_95%_HPD={0.5897047145561718,1.0247004167779792},location.rate_median=0.8028053243761422,height_median=0.2301369863014317,location.set.prob={1.0},height_range={0.23013698630130947,0.23013698630155205},location.rate=0.8073631393398963,height_95%_HPD={0.23013698630137464,0.23013698630148843},default.rate_median=8.92455972395866E-4,length_median=0.013959773563685,location="RJ",location.prob=1.0,location.set={"RJ"},location.rate_range={0.42448391338960223,1.331227935658132},height=0.2301369863015846]:0.0225089892277,(346[&length_range={0.002675148841835,0.1359343733267},default.rate_95%_HPD={8.107212746362808E-4,9.728337194427039E-4},length_95%_HPD={0.03244714417694,0.1107393745832},default.rate_range={8.000261883460774E-4,9.999956221596782E-4},default.rate=8.93447556451968E-4,length=0.07687200605488145,location.rate_95%_HPD={0.5897047145561718,1.0247004167779792},location.rate_median=0.8028053243761422,height_median=0.13972602739727347,location.set.prob={1.0},height_range={0.13972602739713857,0.1397260273974259},location.rate=0.8073631393398963,height_95%_HPD={0.13972602739721218,0.13972602739733264},default.rate_median=8.92455972395866E-4,length_median=0.07865351868683,location="RJ",location.prob=1.0,location.set={"RJ"},location.rate_range={0.42448391338960223,1.331227935658132},height=0.13972602739716952]:0.05971622615653,(352[&length_range={1.485787265165E-7,0.093973452544},default.rate_95%_HPD={8.107212746362808E-4,9.728337194427039E-4},length_95%_HPD={1.485787265165E-7,0.02483779634074},default.rate_range={8.000261883460774E-4,9.999956221596782E-4},default.rate=8.93447556451968E-4,length=0.008113575321424172,location.rate_95%_HPD={0.5897047145561718,1.0247004167779792},location.rate_median=0.8028053243761422,height_median=0.13150684931520135,location.set.prob={1.0},height_range={0.1315068493150729,0.13150684931533996},location.rate=0.8073631393398963,height_95%_HPD={0.1315068493151389,0.1315068493152623},default.rate_median=8.92455972395866E-4,length_median=0.0052249422689635006,location="RJ",location.prob=1.0,location.set={"RJ"},location.rate_range={0.42448391338960223,1.331227935658132},height=0.13150684931510448]:8.026100917037E-4,371[&length_range={0.02191795679804,0.1158912607633},default.rate_95%_HPD={8.107212746362808E-4,9.728337194427039E-4},length_95%_HPD={0.02191795679804,0.04675560456006},default.rate_range={8.000261883460774E-4,9.999956221596782E-4},default.rate=8.93447556451968E-4,length=0.030031383540738504,location.rate_95%_HPD={0.5897047145561718,1.0247004167779792},location.rate_median=0.8028053243761422,height_median=0.10958904109588746,location.set.prob={1.0},height_range={0.1095890410957549,0.10958904109602596},location.rate=0.8073631393398963,height_95%_HPD={0.10958904109582457,0.10958904109594819},default.rate_median=8.92455972395866E-4,length_median=0.027142750488275,location="RJ",location.prob=1.0,location.set={"RJ"},location.rate_range={0.42448391338960223,1.331227935658132},height=0.10958904109595698]:0.02272041831102)[&length_range={0.008417150769082,0.1427006490003},default.rate_95%_HPD={8.107212746362808E-4,9.728337194427039E-4},length_95%_HPD={0.03478308680355,0.1128410073978},default.rate_range={8.000261883460774E-4,9.999956221596782E-4},default.rate=8.93447556451968E-4,length=0.07700453332511906,posterior=1.0,location.rate_95%_HPD={0.5897047145561718,1.0247004167779792},location.rate_median=0.8028053243761422,height_median=0.13673179158418472,location.set.prob={1.0},height_range={0.13150699789391468,0.22548030185918377},location.rate=0.8073631393398963,height_95%_HPD={0.13150699789391468,0.15634464565597916},default.rate_median=8.92455972395866E-4,length_median=0.079048475188445,location="RJ",location.prob=1.0,location.set={"RJ"},location.rate_range={0.42448391338960223,1.331227935658132},height=0.13962042463662508]:0.0671327941469)[&length_range={4.708358892325E-6,0.1474785160221},default.rate_95%_HPD={8.099607561143238E-4,9.721690525017096E-4},length_95%_HPD={0.001204585116389,0.06630793374926},default.rate_range={8.000261883460774E-4,9.999956221596782E-4},default.rate=8.935853990373454E-4,length=0.03060172710453532,posterior=0.9844814814814815,location.rate_95%_HPD={0.5915871420492679,1.0263822234109772},location.rate_median=0.8028178188945582,height_median=0.21811693214697042,location.set.prob={1.0},height_range={0.1424011762390892,0.2756604007239439},location.rate=0.8073618221242982,height_95%_HPD={0.17228519930563185,0.24863268646311185},default.rate_median=8.926464046419011E-4,length_median=0.027852519515419998,location="RJ",location.prob=1.0,location.set={"RJ"},location.rate_range={0.42448391338960223,1.331227935658132},height=0.21612086211673498]:0.05320372197532)[&length_range={1.567250593915E-6,0.05728592046308},default.rate_95%_HPD={8.107212746362808E-4,9.722389726864973E-4},length_95%_HPD={2.489931773098E-6,0.02501213944697},default.rate_range={8.000925372835323E-4,9.996296982921872E-4},default.rate=8.944153173817347E-4,length=0.009770861562003302,posterior=0.265,location.rate_95%_HPD={0.5928133800428692,1.026757330950109},location.rate_median=0.8025925231341173,height_median=0.24018782990165868,location.set.prob={1.0},height_range={0.23013818699711772,0.290047305104227},location.rate=0.8079552103796728,height_95%_HPD={0.23013818699711772,0.25751155005185433},default.rate_median=8.939786582172747E-4,length_median=0.007802647228580499,location="RJ",location.prob=1.0,location.set={"RJ"},location.rate_range={0.4448164112813023,1.2613943103108587},height=0.24240099540147048]:0.001477700302974,308[&length_range={4.709084677169E-4,0.1068377588984},default.rate_95%_HPD={8.107212746362808E-4,9.728337194427039E-4},length_95%_HPD={0.003010033763036,0.03591755162786},default.rate_range={8.000261883460774E-4,9.999956221596782E-4},default.rate=8.93447556451968E-4,length=0.019927430636337003,location.rate_95%_HPD={0.5897047145561718,1.0247004167779792},location.rate_median=0.8028053243761422,height_median=0.23287671232878904,location.set.prob={1.0},height_range={0.23287671232866752,0.23287671232890905},location.rate=0.8073631393398963,height_95%_HPD={0.2328767123287323,0.23287671232884632},default.rate_median=8.92455972395866E-4,length_median=0.02087041349485,location="RJ",location.prob=1.0,location.set={"RJ"},location.rate_range={0.42448391338960223,1.331227935658132},height=0.232876712328943]:0.02124696350331)[&length_range={5.610724864713E-7,0.06911733087466},default.rate_95%_HPD={8.12176515671702E-4,9.740138957073616E-4},length_95%_HPD={5.610724864713E-7,0.01772009965786},default.rate_range={8.000261883460774E-4,9.996681165934304E-4},default.rate=8.919472638049768E-4,length=0.005915397791367815,posterior=0.13398148148148148,location.rate_95%_HPD={0.5937082156035609,1.0311848302697229},location.rate_median=0.8016917040062269,height_median=0.253992590151752,location.set.prob={1.0},height_range={0.23376077481676844,0.3015636516329012},location.rate=0.8064388416559323,height_95%_HPD={0.23666232329573497,0.26558251664965093},default.rate_median=8.906016260710858E-4,length_median=0.004058449903144,location="RJ",location.prob=1.0,location.set={"RJ"},location.rate_range={0.4630148418028432,1.331227935658132},height=0.2527122119928675]:0.003169567841109)[&length_range={1.253515577149E-5,0.1482054156012},default.rate_95%_HPD={8.10731081592703E-4,9.72856313647979E-4},length_95%_HPD={2.429276345728E-4,0.0586395008998},default.rate_range={8.000261883460774E-4,9.999956221596782E-4},default.rate=8.933960343479053E-4,length=0.019911906607231147,posterior=0.9950925925925926,location.rate_95%_HPD={0.5895819865346104,1.0247004167779792},location.rate_median=0.8027239591976721,height_median=0.2571436164549835,location.set.prob={0.9998325113985298,5.582953382339258E-5,1.1165906764678516E-4},height_range={0.23405560346520002,0.32705523941331643},location.rate=0.8072786249552277,height_95%_HPD={0.23828681305165963,0.2732449325390701},default.rate_median=8.923860111502134E-4,length_median=0.01334726255478,location="RJ",location.prob=0.9998325113985298,location.set={"RJ","Southeast","Northeast"},location.rate_range={0.42448391338960223,1.331227935658132},height=0.2575962705887745]:0.01375259936005)[&length_range={8.12422486596E-4,0.06003912038676},default.rate_95%_HPD={8.156671123601655E-4,9.85975759909399E-4},length_95%_HPD={8.12422486596E-4,0.06003912038676},default.rate_range={8.156671123601655E-4,9.85975759909399E-4},default.rate=8.856795505753761E-4,length=0.01596725191378877,posterior=1.6666666666666666E-4,location.rate_95%_HPD={0.6032621541320179,0.9208386017863827},location.rate_median=0.8168635470816324,height_median=0.26444823657641897,location.set.prob={1.0},height_range={0.25377195808280884,0.3136725339091707},location.rate=0.7963657363688385,height_95%_HPD={0.25377195808280884,0.3136725339091707},default.rate_median=8.748603885749093E-4,length_median=0.01334386686021,location="RJ",location.prob=1.0,location.set={"RJ"},location.rate_range={0.6032621541320179,0.9208386017863827},height=0.2694642944088299]:0.01674463903276,((((((394[&length_range={0.03179964158394,0.2838034812045},default.rate_95%_HPD={8.107212746362808E-4,9.728337194427039E-4},length_95%_HPD={0.08309595418471,0.1923592283342},default.rate_range={8.000261883460774E-4,9.999956221596782E-4},default.rate=8.93447556451968E-4,length=0.15029762184282638,location.rate_95%_HPD={0.5897047145561718,1.0247004167779792},location.rate_median=0.8028053243761422,height_median=0.07123287671242928,location.set.prob={1.0},height_range={0.07123287671226114,0.07123287671258127},location.rate=0.8073631393398963,height_95%_HPD={0.07123287671234496,0.07123287671250922},default.rate_median=8.92455972395866E-4,length_median=0.15660424859615002,location="RJ",location.prob=1.0,location.set={"RJ"},location.rate_range={0.42448391338960223,1.331227935658132},height=0.0712328767124297]:0.08315070684153,(400[&length_range={9.20183060588E-5,0.1943316572654},default.rate_95%_HPD={8.107212746362808E-4,9.728337194427039E-4},length_95%_HPD={0.01868583778966,0.09673020996572},default.rate_range={8.000261883460774E-4,9.999956221596782E-4},default.rate=8.93447556451968E-4,length=0.05708388077510841,location.rate_95%_HPD={0.5897047145561718,1.0247004167779792},location.rate_median=0.8028053243761422,height_median=0.05753424657541478,location.set.prob={1.0},height_range={0.05753424657526557,0.05753424657556183},location.rate=0.8073631393398963,height_95%_HPD={0.05753424657534062,0.057534246575488335},default.rate_median=8.92455972395866E-4,length_median=0.056224767532919995,location="RJ",location.prob=1.0,location.set={"RJ"},location.rate_range={0.42448391338960223,1.331227935658132},height=0.05753424657541477]:0.04988399238528,(408[&length_range={0.01379064844307,0.2097921040369},default.rate_95%_HPD={8.107212746362808E-4,9.728337194427039E-4},length_95%_HPD={0.02844182583452,0.1193266124147},default.rate_range={8.000261883460774E-4,9.999956221596782E-4},default.rate=8.93447556451968E-4,length=0.07574638571766802,location.rate_95%_HPD={0.5897047145561718,1.0247004167779792},location.rate_median=0.8028053243761422,height_median=0.04383561643840034,location.set.prob={1.0},height_range={0.04383561643825301,0.043835616438558545},location.rate=0.8073631393398963,height_95%_HPD={0.0438356164383244,0.043835616438476},default.rate_median=8.92455972395866E-4,length_median=0.07518295959831,location="RJ",location.prob=1.0,location.set={"RJ"},location.rate_range={0.42448391338960223,1.331227935658132},height=0.04383561643840098]:0.05208980841716,387[&length_range={1.295396997239E-6,0.1423998725977},default.rate_95%_HPD={8.107212746362808E-4,9.728337194427039E-4},length_95%_HPD={1.295396997239E-6,0.04847483582162},default.rate_range={8.000261883460774E-4,9.999956221596782E-4},default.rate=8.93447556451968E-4,length=0.0206148206526424,location.rate_95%_HPD={0.5897047145561718,1.0247004167779792},location.rate_median=0.8028053243761422,height_median=0.09589041095887302,location.set.prob={1.0},height_range={0.09589041095872358,0.09589041095902684},location.rate=0.8073631393398963,height_95%_HPD={0.0958904109587993,0.09589041095894613},default.rate_median=8.92455972395866E-4,length_median=0.019323740305055,location="RJ",location.prob=1.0,location.set={"RJ"},location.rate_range={0.42448391338960223,1.331227935658132},height=0.09589041095887456]:3.501389668684E-5)[&length_range={6.395213010268E-7,0.1277806182167},default.rate_95%_HPD={8.096900192105539E-4,9.712461530479326E-4},length_95%_HPD={6.395213010268E-7,0.04501598661071},default.rate_range={8.000261883460774E-4,9.999859899412732E-4},default.rate=8.923531757003737E-4,length=0.015393874837191167,posterior=0.26031481481481483,location.rate_95%_HPD={0.5934336145436871,1.0262675265736787},location.rate_median=0.7998745855238255,height_median=0.11387151206031171,location.set.prob={1.0},height_range={0.09589248842184506,0.2137543809775711},location.rate=0.8051960781878097,height_95%_HPD={0.09589248842184506,0.13759578985945226},default.rate_median=8.91202978631333E-4,length_median=0.0108839240203,location="RJ",location.prob=1.0,location.set={"RJ"},location.rate_range={0.4413680964163052,1.3039883495570297},height=0.11462035867699298]:0.01149281410514)[&length_range={8.277968973326E-4,0.2400925434583},default.rate_95%_HPD={8.107357660604222E-4,9.72856313647979E-4},length_95%_HPD={0.02536574383086,0.1434229564013},default.rate_range={8.000261883460774E-4,9.999956221596782E-4},default.rate=8.934565698343218E-4,length=0.09201086309844063,posterior=0.9993888888888889,location.rate_95%_HPD={0.5897047145561718,1.0247004167779792},location.rate_median=0.80281218510952,height_median=0.12700152037949064,location.set.prob={0.9999629403153779,3.705968462208386E-5},height_range={0.09589511749622215,0.24615207419167054},location.rate=0.8073584255524461,height_95%_HPD={0.09596086669198217,0.16491681894377658},default.rate_median=8.924691731038295E-4,length_median=0.09613604764967,location="RJ",location.prob=0.9999629403153779,location.set={"RJ","Southeast"},location.rate_range={0.42448391338960223,1.331227935658132},height=0.12943050287684235]:0.04696534459326)[&length_range={9.384236225873E-7,0.1834165085098},default.rate_95%_HPD={8.127548698178847E-4,9.758426444140627E-4},length_95%_HPD={9.384236225873E-7,0.0879889859835},default.rate_range={8.000334988688567E-4,9.999859899412732E-4},default.rate=8.958941090060852E-4,length=0.03210350913832567,posterior=0.45555555555555555,location.rate_95%_HPD={0.5898261314648321,1.0257428098548085},location.rate_median=0.8033437726518204,height_median=0.21492217199484756,location.set.prob={4.065040650406504E-5,0.9995121951219512,4.065040650406504E-5,4.065040650406504E-4},height_range={0.10303251829643933,0.2951353944770204},location.rate=0.8081291967230004,height_95%_HPD={0.14019888291911597,0.24950894038171098},default.rate_median=8.951914528759649E-4,length_median=0.02356167909741,location="RJ",location.prob=0.9995121951219512,location.set={"CentreWest","RJ","North","Southeast"},location.rate_range={0.4413922751715997,1.331227935658132},height=0.20537071693883266]:0.07733627313541,317[&length_range={3.966785591669E-8,0.09225864093179},default.rate_95%_HPD={8.107212746362808E-4,9.728337194427039E-4},length_95%_HPD={2.268171011011E-7,0.02976791487197},default.rate_range={8.000261883460774E-4,9.999956221596782E-4},default.rate=8.93447556451968E-4,length=0.011171469273910531,location.rate_95%_HPD={0.5897047145561718,1.0247004167779792},location.rate_median=0.8028053243761422,height_median=0.22739726027407434,location.set.prob={1.0},height_range={0.2273972602739475,0.22739726027419155},location.rate=0.8073631393398963,height_95%_HPD={0.22739726027401574,0.22739726027413112},default.rate_median=8.92455972395866E-4,length_median=0.008661317668798001,location="RJ",location.prob=1.0,location.set={"RJ"},location.rate_range={0.42448391338960223,1.331227935658132},height=0.2273972602742261]:0.004322596415294)[&length_range={7.239919331548E-7,0.1394814666751},default.rate_95%_HPD={8.096796197767983E-4,9.713633602459E-4},length_95%_HPD={7.239919331548E-7,0.07113923329835},default.rate_range={8.000334988688567E-4,9.999189724408785E-4},default.rate=8.918958718545061E-4,length=0.018412637317897797,posterior=0.3017222222222222,location.rate_95%_HPD={0.5876911904102737,1.0200608150973336},location.rate_median=0.7996480896675346,height_median=0.23788134680637163,location.set.prob={0.9983428466212484,1.8412815319462345E-4,1.8412815319462345E-4,0.0011661449702326152,1.2275210212974897E-4},height_range={0.22739748709118698,0.3348108609773012},location.rate=0.8038674959288679,height_95%_HPD={0.22739748709118698,0.25895497150496954},default.rate_median=8.912429395542681E-4,length_median=0.01176676386243,location="RJ",location.prob=0.9983428466212484,location.set={"RJ","South","North","Southeast","Northeast"},location.rate_range={0.42448391338960223,1.3138309017180168},height=0.24049752353445675]:0.01005458401995,579[&length_range={0.03728209284092,0.2732016120206},default.rate_95%_HPD={8.107212746362808E-4,9.728337194427039E-4},length_95%_HPD={0.09431357475119,0.1691088572875},default.rate_range={8.000261883460774E-4,9.999956221596782E-4},default.rate=8.93447556451968E-4,length=0.1342149391978394,location.rate_95%_HPD={0.5897047145561718,1.0247004167779792},location.rate_median=0.8028053243761422,height_median=0.10136986301381501,location.set.prob={1.0},height_range={0.10136986301364781,0.10136986301396655},location.rate=0.8073631393398963,height_95%_HPD={0.10136986301373085,0.10136986301389517},default.rate_median=8.92455972395866E-4,length_median=0.13413475937785,location="Southeast",location.prob=1.0,location.set={"Southeast"},location.rate_range={0.42448391338960223,1.331227935658132},height=0.10136986301387202]:0.1404045776955)[&length_range={3.135024280138E-5,0.1538064484119},default.rate_95%_HPD={8.12176515671702E-4,9.740407800565546E-4},length_95%_HPD={4.046440901315E-4,0.08673862009886},default.rate_range={8.000261883460774E-4,9.999956221596782E-4},default.rate=8.934693715490648E-4,length=0.029201198321713105,posterior=0.9122777777777777,location.rate_95%_HPD={0.5917990750243063,1.0265654865852327},location.rate_median=0.8041751406918183,height_median=0.2446479009413744,location.set.prob={7.510707833465278E-4,0.9702616568215496,7.713699937072448E-4,0.0036132594442076205,0.0224915250796744,0.0021111178775145645},height_range={0.22739797364980074,0.37454460796604594},location.rate=0.8089069615892864,height_95%_HPD={0.22739797364980074,0.2692545729812239},default.rate_median=8.9235642914237E-4,length_median=0.01967868474956,location="RJ",location.prob=0.9702616568215496,location.set={"CentreWest","RJ","South","North","Southeast","Northeast"},location.rate_range={0.4448164112813023,1.331227935658132},height=0.24732115633691534]:0.006200315872005,(403[&length_range={0.02828639241944,0.1939046876025},default.rate_95%_HPD={8.107212746362808E-4,9.728337194427039E-4},length_95%_HPD={0.03757944653146,0.1042733025934},default.rate_range={8.000261883460774E-4,9.999956221596782E-4},default.rate=8.93447556451968E-4,length=0.07004313454392432,location.rate_95%_HPD={0.5897047145561718,1.0247004167779792},location.rate_median=0.8028053243761422,height_median=0.0520547945207,location.set.prob={1.0},height_range={0.05205479452054462,0.05205479452085926},location.rate=0.8073631393398963,height_95%_HPD={0.05205479452061851,0.05205479452078127},default.rate_median=8.92455972395866E-4,length_median=0.069099222175475,location="RJ",location.prob=1.0,location.set={"RJ"},location.rate_range={0.42448391338960223,1.331227935658132},height=0.052054794520699985]:0.09257388078575,393[&length_range={8.891321456424E-4,0.1665074273287},default.rate_95%_HPD={8.107212746362808E-4,9.728337194427039E-4},length_95%_HPD={0.01018218625766,0.07687604231964},default.rate_range={8.000261883460774E-4,9.999956221596782E-4},default.rate=8.93447556451968E-4,length=0.042645874270123035,location.rate_95%_HPD={0.5897047145561718,1.0247004167779792},location.rate_median=0.8028053243761422,height_median=0.07945205479450124,location.set.prob={1.0},height_range={0.07945205479434558,0.07945205479465922},location.rate=0.8073631393398963,height_95%_HPD={0.07945205479442186,0.07945205479458306},default.rate_median=8.92455972395866E-4,length_median=0.041701961901675,location="RJ",location.prob=1.0,location.set={"RJ"},location.rate_range={0.42448391338960223,1.331227935658132},height=0.07945205479449124]:0.06517662051194)[&length_range={0.01842693834883,0.2913712063851},default.rate_95%_HPD={8.107212746362808E-4,9.728337194427039E-4},length_95%_HPD={0.07244052384241,0.1961903451175},default.rate_range={8.000261883460774E-4,9.999956221596782E-4},default.rate=8.93447556451968E-4,length=0.13183433457945776,posterior=1.0,location.rate_95%_HPD={0.5897047145561718,1.0247004167779792},location.rate_median=0.8028053243761422,height_median=0.12115401669613368,location.set.prob={5.555555555555556E-5,0.9985925925925926,2.4074074074074075E-4,1.8518518518518518E-5,8.518518518518519E-4,2.4074074074074075E-4},height_range={0.08034118694008785,0.24595948212320118},location.rate=0.8073631393398963,height_95%_HPD={0.08963424105221401,0.15632809711415502},default.rate_median=8.92455972395866E-4,length_median=0.1301618991333,location="RJ",location.prob=0.9985925925925926,location.set={"CentreWest","RJ","South","North","Southeast","Northeast"},location.rate_range={0.42448391338960223,1.331227935658132},height=0.1220979290646235]:0.1033460812749)[&length_range={8.293398796377E-6,0.07435482056591},default.rate_95%_HPD={8.129087738696696E-4,9.720984298698292E-4},length_95%_HPD={8.293398796377E-6,0.02467399549098},default.rate_range={8.003995111246011E-4,9.993115573571445E-4},default.rate=8.968010131730199E-4,length=0.007922791250233728,posterior=0.018074074074074076,location.rate_95%_HPD={0.6110889889608451,1.0054662132421806},location.rate_median=0.8017509251144077,height_median=0.2561375017172225,location.set.prob={0.9969262295081968,0.0020491803278688526,0.0010245901639344263},height_range={0.23001830568165443,0.33684442885305466},location.rate=0.8048690725201543,height_95%_HPD={0.23540845316699924,0.28320016502351997},default.rate_median=8.972449342126672E-4,length_median=0.005262849712812,location="RJ",location.prob=0.9969262295081968,location.set={"RJ","Southeast","Northeast"},location.rate_range={0.4696240071558178,1.1594446484190497},height=0.2580168656811522]:0.007504734430761,(338[&length_range={0.02191802901026,0.1035264634631},default.rate_95%_HPD={8.107212746362808E-4,9.728337194427039E-4},length_95%_HPD={0.02191802901026,0.0563414192507},default.rate_range={8.000261883460774E-4,9.999956221596782E-4},default.rate=8.93447556451968E-4,length=0.0322651980858059,location.rate_95%_HPD={0.5897047145561718,1.0247004167779792},location.rate_median=0.8028053243761422,height_median=0.1506849315069303,location.set.prob={1.0},height_range={0.15068493150678702,0.15068493150706824},location.rate=0.8073631393398963,height_95%_HPD={0.1506849315068714,0.15068493150698814},default.rate_median=8.92455972395866E-4,length_median=0.02784101728728,location="RJ",location.prob=1.0,location.set={"RJ"},location.rate_range={0.42448391338960223,1.331227935658132},height=0.1506849315069305]:0.02884136765325,327[&length_range={2.207911773966E-7,0.08160865524398},default.rate_95%_HPD={8.107212746362808E-4,9.728337194427039E-4},length_95%_HPD={2.207911773966E-7,0.03442361103162},default.rate_range={8.000261883460774E-4,9.999956221596782E-4},default.rate=8.93447556451968E-4,length=0.010347389866719578,location.rate_95%_HPD={0.5897047145561718,1.0247004167779792},location.rate_median=0.8028053243761422,height_median=0.17260273972601697,location.set.prob={1.0},height_range={0.17260273972587703,0.17260273972615225},location.rate=0.8073631393398963,height_95%_HPD={0.1726027397259589,0.17260273972607526},default.rate_median=8.92455972395866E-4,length_median=0.0059232090681935,location="RJ",location.prob=1.0,location.set={"RJ"},location.rate_range={0.42448391338960223,1.331227935658132},height=0.17260273972603402]:0.006923559434165)[&length_range={0.001222092646887,0.2145867786927},default.rate_95%_HPD={8.107212746362808E-4,9.728337194427039E-4},length_95%_HPD={0.02348949501746,0.09127321507561},default.rate_range={8.000261883460774E-4,9.999956221596782E-4},default.rate=8.93447556451968E-4,length=0.058119318319879425,posterior=1.0,location.rate_95%_HPD={0.5897047145561718,1.0247004167779792},location.rate_median=0.8028053243761422,height_median=0.17852594879423306,location.set.prob={0.9985925925925926,1.8518518518518518E-5,7.407407407407407E-5,0.0013148148148148149},height_range={0.17260296051719798,0.25421139497003076},location.rate=0.8073631393398963,height_95%_HPD={0.17260296051719798,0.20702635075762288},default.rate_median=8.92455972395866E-4,length_median=0.05695143007617,location="RJ",location.prob=0.9985925925925926,location.set={"RJ","South","Southeast","Northeast"},location.rate_range={0.42448391338960223,1.331227935658132},height=0.18295012959273588]:0.0759531918519)[&length_range={6.268301677989E-4,0.05455829244569},default.rate_95%_HPD={8.32895776649567E-4,9.767044311642123E-4},length_95%_HPD={6.268301677989E-4,0.0201098303132},default.rate_range={8.217007726997759E-4,9.830948130992692E-4},default.rate=9.010743928022492E-4,length=0.008802691612964021,posterior=7.777777777777777E-4,location.rate_95%_HPD={0.668587472809918,0.924381170708155},location.rate_median=0.7857140899254103,height_median=0.2557683240565206,location.set.prob={1.0},height_range={0.24236041243906575,0.27079845552346404},location.rate=0.7921231400830867,height_95%_HPD={0.24236041243906575,0.26832810976766797},default.rate_median=8.989623513127394E-4,length_median=0.0074340317843145,location="RJ",location.prob=1.0,location.set={"RJ"},location.rate_range={0.668587472809918,0.9412964169958193},height=0.2565531491831643]:0.008010844306736,(401[&length_range={0.007379430584168,0.3335574166831},default.rate_95%_HPD={8.107212746362808E-4,9.728337194427039E-4},length_95%_HPD={0.04824501483443,0.2145265100308},default.rate_range={8.000261883460774E-4,9.999956221596782E-4},default.rate=8.93447556451968E-4,length=0.13301297306923707,location.rate_95%_HPD={0.5897047145561718,1.0247004167779792},location.rate_median=0.8028053243761422,height_median=0.05205479452069986,location.set.prob={1.0},height_range={0.05205479452054551,0.05205479452085093},location.rate=0.8073631393398963,height_95%_HPD={0.05205479452061995,0.052054794520777214},default.rate_median=8.92455972395866E-4,length_median=0.14160370623015,location="RJ",location.prob=1.0,location.set={"RJ"},location.rate_range={0.42448391338960223,1.331227935658132},height=0.05205479452069986]:0.2021670859805,((397[&length_range={0.01441544346936,0.2503141096406},default.rate_95%_HPD={8.107212746362808E-4,9.728337194427039E-4},length_95%_HPD={0.04200868151088,0.1791425087003},default.rate_range={8.000261883460774E-4,9.999956221596782E-4},default.rate=8.93447556451968E-4,length=0.11151567687353564,location.rate_95%_HPD={0.5897047145561718,1.0247004167779792},location.rate_median=0.8028053243761422,height_median=0.06301369863012968,location.set.prob={1.0},height_range={0.06301369862998718,0.06301369863028017},location.rate=0.8073631393398963,height_95%_HPD={0.06301369863005257,0.06301369863020356},default.rate_median=8.92455972395866E-4,length_median=0.10694439376095,location="RJ",location.prob=1.0,location.set={"RJ"},location.rate_range={0.42448391338960223,1.331227935658132},height=0.06301369863012937]:0.1539617995539,(404[&length_range={0.01543305070005,0.2186309354176},default.rate_95%_HPD={8.107212746362808E-4,9.728337194427039E-4},length_95%_HPD={0.04931334466837,0.1631313078471},default.rate_range={8.000261883460774E-4,9.999956221596782E-4},default.rate=8.93447556451968E-4,length=0.08505507959847536,location.rate_95%_HPD={0.5897047145561718,1.0247004167779792},location.rate_median=0.8028053243761422,height_median=0.052054794520700054,location.set.prob={1.0},height_range={0.05205479452055212,0.05205479452085343},location.rate=0.8073631393398963,height_95%_HPD={0.052054794520630165,0.0520547945207695},default.rate_median=8.92455972395866E-4,length_median=0.07644432266696499,location="RJ",location.prob=1.0,location.set={"RJ"},location.rate_range={0.42448391338960223,1.331227935658132},height=0.05205479452069994]:0.08211370924172,378[&length_range={1.901141240546E-7,0.1764215495696},default.rate_95%_HPD={8.107212746362808E-4,9.728337194427039E-4},length_95%_HPD={1.901141240546E-7,0.1096441448779},default.rate_range={8.000261883460774E-4,9.999956221596782E-4},default.rate=8.93447556451968E-4,length=0.03558991485911162,location.rate_95%_HPD={0.5897047145561718,1.0247004167779792},location.rate_median=0.8028053243761422,height_median=0.10136986301381506,location.set.prob={1.0},height_range={0.10136986301366702,0.101369863013968},location.rate=0.8073631393398963,height_95%_HPD={0.10136986301375078,0.10136986301387968},default.rate_median=8.92455972395866E-4,length_median=0.02677488266624,location="RJ",location.prob=1.0,location.set={"RJ"},location.rate_range={0.42448391338960223,1.331227935658132},height=0.10136986301387171]:0.03279864074861)[&length_range={4.585924871889E-6,0.1691034631438},default.rate_95%_HPD={8.103934769319418E-4,9.726103031208677E-4},length_95%_HPD={4.585924871889E-6,0.1168061347687},default.rate_range={8.000334988688567E-4,9.999859899412732E-4},default.rate=8.931774378325E-4,length=0.05597114718487698,posterior=0.6238148148148148,location.rate_95%_HPD={0.5917340248295682,1.0252853255318646},location.rate_median=0.8024637318451756,height_median=0.12229276683143911,location.set.prob={0.9999406281541293,5.937184587068812E-5},height_range={0.10137005312796993,0.25580658742535806},location.rate=0.806952695712086,height_95%_HPD={0.10137005312796993,0.16313642508374598},default.rate_median=8.921092540012861E-4,length_median=0.051926385620525,location="RJ",location.prob=0.9999406281541293,location.set={"RJ","Southeast"},location.rate_range={0.42448391338960223,1.331227935658132},height=0.12620839733209246]:0.08280699442162)[&length_range={3.143838139236E-6,0.1561987880618},default.rate_95%_HPD={8.118899768918128E-4,9.743076859472668E-4},length_95%_HPD={3.143838139236E-6,0.1048580472272},default.rate_range={8.000261883460774E-4,9.999956221596782E-4},default.rate=8.946456465100539E-4,length=0.049365478708435565,posterior=0.44383333333333336,location.rate_95%_HPD={0.5921530952044687,1.0265588984665628},location.rate_median=0.8031698029951673,height_median=0.15005088181134435,location.set.prob={1.0},height_range={0.10139201878258941,0.26412021355304416},location.rate=0.8082611801154346,height_95%_HPD={0.11008937750124259,0.22356583017437898},default.rate_median=8.939922905747363E-4,length_median=0.04758366336094,location="RJ",location.prob=1.0,location.set={"RJ"},location.rate_range={0.4413680964163052,1.331227935658132},height=0.1569486144629421]:0.01230811012139,(373[&length_range={0.002363427520282,0.1881181817571},default.rate_95%_HPD={8.107212746362808E-4,9.728337194427039E-4},length_95%_HPD={0.016300667826,0.1349136898923},default.rate_range={8.000261883460774E-4,9.999956221596782E-4},default.rate=8.93447556451968E-4,length=0.08338956681810335,location.rate_95%_HPD={0.5897047145561718,1.0247004167779792},location.rate_median=0.8028053243761422,height_median=0.10958904109588735,location.set.prob={1.0},height_range={0.1095890410957312,0.10958904109604195},location.rate=0.8073631393398963,height_95%_HPD={0.1095890410958158,0.10958904109596035},default.rate_median=8.92455972395866E-4,length_median=0.0897660521235,location="RJ",location.prob=1.0,location.set={"RJ"},location.rate_range={0.42448391338960223,1.331227935658132},height=0.10958904109595713]:0.09692649345303,334[&length_range={0.002420412722915,0.1453532778801},default.rate_95%_HPD={8.107212746362808E-4,9.728337194427039E-4},length_95%_HPD={0.02238250919257,0.1005667434025},default.rate_range={8.000261883460774E-4,9.999956221596782E-4},default.rate=8.93447556451968E-4,length=0.061287442621915995,location.rate_95%_HPD={0.5897047145561718,1.0247004167779792},location.rate_median=0.8028053243761422,height_median=0.15616438356164525,location.set.prob={1.0},height_range={0.1561643835615163,0.1561643835617717},location.rate=0.8073631393398963,height_95%_HPD={0.1561643835615859,0.15616438356170204},default.rate_median=8.92455972395866E-4,length_median=0.06222213560006,location="RJ",location.prob=1.0,location.set={"RJ"},location.rate_range={0.42448391338960223,1.331227935658132},height=0.15616438356163267]:0.05035115098727)[&length_range={3.460354109419E-6,0.08808308349406},default.rate_95%_HPD={8.115424031363303E-4,9.694522688566872E-4},length_95%_HPD={3.460354109419E-6,0.03844545571668},default.rate_range={8.001124735825191E-4,9.993115573571445E-4},default.rate=8.919434627684196E-4,length=0.013033865662692707,posterior=0.14033333333333334,location.rate_95%_HPD={0.5938769108403277,1.0248626266149796},location.rate_median=0.8033531442100579,height_median=0.21536419263406137,location.set.prob={1.0},height_range={0.158584796284524,0.2627687365318402},location.rate=0.8069234554064297,height_95%_HPD={0.1704431118370074,0.24217423415036066},default.rate_median=8.911286110725227E-4,length_median=0.00920175070396,location="RJ",location.prob=1.0,location.set={"RJ"},location.rate_range={0.4826488695992213,1.2844590690627766},height=0.2122192694419721]:0.02276807375652)[&length_range={8.768046797447E-6,0.1831660862963},default.rate_95%_HPD={8.107212746362808E-4,9.72856313647979E-4},length_95%_HPD={5.65887738757E-4,0.06167396318477},default.rate_range={8.000261883460774E-4,9.999956221596782E-4},default.rate=8.937043718305307E-4,length=0.02814927093993511,posterior=0.9274444444444444,location.rate_95%_HPD={0.5907229617758318,1.0257474991288666},location.rate_median=0.8029602941991641,height_median=0.22527689508255805,location.set.prob={3.993450740785112E-5,0.9992811788666587,1.9967253703925562E-4,3.594105666706601E-4,1.1980352222355337E-4},height_range={0.16006627788684336,0.30151766144177455},location.rate=0.8077460272604032,height_95%_HPD={0.18775366106941602,0.2598425386859407},default.rate_median=8.927388169655925E-4,length_median=0.025142247706250002,location="RJ",location.prob=0.9992811788666587,location.set={"CentreWest","RJ","South","Southeast","Northeast"},location.rate_range={0.4413680964163052,1.331227935658132},height=0.22482991205376976]:0.02493827219578)[&length_range={1.250230737382E-6,0.08182857183474},default.rate_95%_HPD={8.157102851467932E-4,9.723454327393758E-4},length_95%_HPD={1.250230737382E-6,0.03868368390662},default.rate_range={8.003431594530315E-4,9.97087637993746E-4},default.rate=8.917797550701408E-4,length=0.013771645978987954,posterior=0.01324074074074074,location.rate_95%_HPD={0.602934627991728,1.045291957612306},location.rate_median=0.8012293036779808,height_median=0.2403739279097395,location.set.prob={0.9986013986013986,0.0013986013986013986},height_range={0.1866431328126868,0.28115691821602673},location.rate=0.8018597964382242,height_95%_HPD={0.20815551862133647,0.2652182491453332},default.rate_median=8.905880507201802E-4,length_median=0.009633382891883,location="RJ",location.prob=0.9986013986013986,location.set={"RJ","Southeast"},location.rate_range={0.4903844008302818,1.174823686154187},height=0.23976609045433595]:0.009268454817604)[&length_range={0.004024521939357,0.0243001467472},default.rate_95%_HPD={8.748603885749093E-4,8.87778439597995E-4},length_95%_HPD={0.004024521939357,0.0243001467472},default.rate_range={8.748603885749093E-4,8.87778439597995E-4},default.rate=8.813194140864522E-4,length=0.014162334343278501,posterior=3.7037037037037037E-5,location.rate_95%_HPD={0.8124187585461015,0.8168635470816324},location.rate_median=0.814641152813867,height_median=0.2635674013372129,location.set.prob={1.0},height_range={0.26349033531879096,0.2636444673556348},location.rate=0.814641152813867,height_95%_HPD={0.26349033531879096,0.2636444673556348},default.rate_median=8.813194140864522E-4,length_median=0.014162334343278501,location="RJ",location.prob=1.0,location.set={"RJ"},location.rate_range={0.8124187585461015,0.8168635470816324},height=0.2635674013372129]:0.0243001467472)[&default.rate=8.87778439597995E-4,length=0.04255164919146,posterior=1.8518518518518518E-5,location="RJ",location.prob=1.0,location.set={"RJ"},location.set.prob={1.0},height=0.2877904820659909,location.rate=0.8124187585461015]:0.04255164919146)[&default.rate=8.87778439597995E-4,length=0.003277010985866,posterior=1.8518518518518518E-5,location="North",location.prob=1.0,location.set={"North"},location.set.prob={1.0},height=0.33034213125745093,location.rate=0.8124187585461015]:0.003277010985866)[&default.rate=8.87778439597995E-4,length=0.05651343290498,posterior=1.8518518518518518E-5,location="North",location.prob=1.0,location.set={"North"},location.set.prob={1.0},height=0.3336191422433169,location.rate=0.8124187585461015]:0.05651343290498)[&default.rate=8.87778439597995E-4,length=5.506281703593E-6,posterior=1.8518518518518518E-5,location="North",location.prob=1.0,location.set={"North"},location.set.prob={1.0},height=0.3901325751482969,location.rate=0.8124187585461015]:5.506281703593E-6)[&default.rate=8.87778439597995E-4,length=5.143709729947E-4,posterior=1.8518518518518518E-5,location="North",location.prob=1.0,location.set={"North"},location.set.prob={1.0},height=0.3901380814300005,location.rate=0.8124187585461015]:5.143709729947E-4)[&default.rate=8.87778439597995E-4,length=7.103354268889E-5,posterior=1.8518518518518518E-5,location="North",location.prob=1.0,location.set={"North"},location.set.prob={1.0},height=0.39065245240299523,location.rate=0.8124187585461015]:7.103354268889E-5,((((33[&length_range={3.275329343855E-7,0.07054120719965},default.rate_95%_HPD={8.107212746362808E-4,9.728337194427039E-4},length_95%_HPD={3.275329343855E-7,0.02227018733396},default.rate_range={8.000261883460774E-4,9.999956221596782E-4},default.rate=8.93447556451968E-4,length=0.009986827584084245,location.rate_95%_HPD={0.5897047145561718,1.0247004167779792},location.rate_median=0.8028053243761422,height_median=0.36978067220616134,location.set.prob={1.0},height_range={0.36978067220604466,0.36978067220627503},location.rate=0.8073631393398963,height_95%_HPD={0.3697806722061049,0.369780672206216},default.rate_median=8.92455972395866E-4,length_median=0.007262494028466,location="North",location.prob=1.0,location.set={"North"},location.rate_range={0.42448391338960223,1.331227935658132},height=0.36978067220610283]:0.02032198578313,(43[&length_range={4.616244575262E-6,0.08283807936791},default.rate_95%_HPD={8.107212746362808E-4,9.728337194427039E-4},length_95%_HPD={5.796962043145E-4,0.02681320059527},default.rate_range={8.000261883460774E-4,9.999956221596782E-4},default.rate=8.93447556451968E-4,length=0.015370846331511812,location.rate_95%_HPD={0.5897047145561718,1.0247004167779792},location.rate_median=0.8028053243761422,height_median=0.3697806722061614,location.set.prob={1.0},height_range={0.36978067220604793,0.36978067220627403},location.rate=0.8073631393398963,height_95%_HPD={0.36978067220610594,0.369780672206217},default.rate_median=8.92455972395866E-4,length_median=0.017140758306334998,location="North",location.prob=1.0,location.set={"North"},location.rate_range={0.42448391338960223,1.331227935658132},height=0.369780672206103]:0.01114598939448,88[&length_range={6.195607318416E-5,0.09188401659582},default.rate_95%_HPD={8.107212746362808E-4,9.728337194427039E-4},length_95%_HPD={0.003703814760259,0.04722883125485},default.rate_range={8.000261883460774E-4,9.999956221596782E-4},default.rate=8.93447556451968E-4,length=0.02592117090053316,location.rate_95%_HPD={0.5897047145561718,1.0247004167779792},location.rate_median=0.8028053243761422,height_median=0.3451905082715711,location.set.prob={1.0},height_range={0.34519050827145265,0.3451905082716849},location.rate=0.8073631393398963,height_95%_HPD={0.34519050827151465,0.3451905082716265},default.rate_median=8.92455972395866E-4,length_median=0.026013808616955,location="North",location.prob=1.0,location.set={"North"},location.rate_range={0.42448391338960223,1.331227935658132},height=0.3451905082715364]:0.03573615332907)[&length_range={4.454544811017E-6,0.03397556756939},default.rate_95%_HPD={8.056788088926321E-4,9.664186882217742E-4},length_95%_HPD={4.454544811017E-6,0.01588227121074},default.rate_range={8.023353937721172E-4,9.981295933349835E-4},default.rate=8.872102535073137E-4,length=0.0057985790936796195,posterior=0.006092592592592593,location.rate_95%_HPD={0.5895005612299474,1.0015034024496003},location.rate_median=0.7969478945233263,height_median=0.38119148247111795,location.set.prob={1.0},height_range={0.37051913131329506,0.40951547129821175},location.rate=0.7967544646591793,height_95%_HPD={0.37051913131329506,0.3915262731968416},default.rate_median=8.847097233394447E-4,length_median=0.004024988775356,location="North",location.prob=1.0,location.set={"North"},location.rate_range={0.5201873710694495,1.2310194131000267},height=0.38181911776389155]:0.009175996388654)[&length_range={1.93317628987E-5,0.0145051893368},default.rate_95%_HPD={8.279103049417794E-4,9.697050891671839E-4},length_95%_HPD={1.93317628987E-5,0.0145051893368},default.rate_range={8.279103049417794E-4,9.697050891671839E-4},default.rate=8.912096108235993E-4,length=0.00379401628194376,posterior=1.8518518518518518E-4,location.rate_95%_HPD={0.6682469032160365,1.0069654556088155},location.rate_median=0.8587061319963554,height_median=0.3900821073817382,location.set.prob={1.0},height_range={0.37505122638169175,0.3912286194978421},location.rate=0.8539368741153709,height_95%_HPD={0.37505122638169175,0.3912286194978421},default.rate_median=8.860122778541468E-4,length_median=0.0010099761370385,location="North",location.prob=1.0,location.set={"North"},location.rate_range={0.6682469032160365,1.0069654556088155},height=0.3863205555532274]:2.256484116123E-4,((212[&length_range={0.06434191247894,0.2953082935984},default.rate_95%_HPD={8.107212746362808E-4,9.728337194427039E-4},length_95%_HPD={0.1077968513878,0.2029686891909},default.rate_range={8.000261883460774E-4,9.999956221596782E-4},default.rate=8.93447556451968E-4,length=0.15994648447194135,location.rate_95%_HPD={0.5897047145561718,1.0247004167779792},location.rate_median=0.8028053243761422,height_median=0.060273972602772175,location.set.prob={1.0},height_range={0.060273972602623904,0.06027397260291584},location.rate=0.8073631393398963,height_95%_HPD={0.06027397260268996,0.060273972602854275},default.rate_median=8.92455972395866E-4,length_median=0.16052424423205,location="CentreWest",location.prob=1.0,location.set={"CentreWest"},location.rate_range={0.42448391338960223,1.331227935658132},height=0.060273972602771946]:0.173499738476,(376[&length_range={8.615902812915E-5,0.1168951714706},default.rate_95%_HPD={8.107212746362808E-4,9.728337194427039E-4},length_95%_HPD={9.415613572713E-4,0.04564970193738},default.rate_range={8.000261883460774E-4,9.999956221596782E-4},default.rate=8.93447556451968E-4,length=0.021646227346255802,location.rate_95%_HPD={0.5897047145561718,1.0247004167779792},location.rate_median=0.8028053243761422,height_median=0.10136986301381534,location.set.prob={1.0},height_range={0.10136986301365802,0.10136986301397094},location.rate=0.8073631393398963,height_95%_HPD={0.10136986301374151,0.10136986301388823},default.rate_median=8.92455972395866E-4,length_median=0.01987147809221,location="RJ",location.prob=1.0,location.set={"RJ"},location.rate_range={0.42448391338960223,1.331227935658132},height=0.10136986301387238]:0.0167076922848,380[&length_range={0.002825885055487,0.119634897498},default.rate_95%_HPD={8.107212746362808E-4,9.728337194427039E-4},length_95%_HPD={0.003681287384629,0.04838942796473},default.rate_range={8.000261883460774E-4,9.999956221596782E-4},default.rate=8.93447556451968E-4,length=0.024385953373613194,location.rate_95%_HPD={0.5897047145561718,1.0247004167779792},location.rate_median=0.8028053243761422,height_median=0.098630136986458,location.set.prob={1.0},height_range={0.09863013698630801,0.09863013698661094},location.rate=0.8073631393398963,height_95%_HPD={0.09863013698638584,0.09863013698653295},default.rate_median=8.92455972395866E-4,length_median=0.02261120411957,location="RJ",location.prob=1.0,location.set={"RJ"},location.rate_range={0.42448391338960223,1.331227935658132},height=0.09863013698651046]:0.01944741831216)[&length_range={0.008189428087671,0.2380588924094},default.rate_95%_HPD={8.107212746362808E-4,9.728337194427039E-4},length_95%_HPD={0.04755218383225,0.1448537243079},default.rate_range={8.000261883460774E-4,9.999956221596782E-4},default.rate=8.93447556451968E-4,length=0.09721554179479806,posterior=1.0,location.rate_95%_HPD={0.5897047145561718,1.0247004167779792},location.rate_median=0.8028053243761422,height_median=0.12124134110602203,location.set.prob={2.5925925925925926E-4,0.9989074074074074,3.7037037037037037E-5,1.8518518518518518E-5,6.851851851851852E-4,9.259259259259259E-5},height_range={0.10145602204187554,0.21826503448438414},location.rate=0.8073631393398963,height_95%_HPD={0.10231142437106899,0.1470195649512046},default.rate_median=8.92455972395866E-4,length_median=0.09811329236511,location="RJ",location.prob=0.9989074074074074,location.set={"CentreWest","RJ","South","North","Southeast","Northeast"},location.rate_range={0.42448391338960223,1.331227935658132},height=0.12301609036006964]:0.1156961557801)[&length_range={3.090269460745E-4,0.1873374631639},default.rate_95%_HPD={8.10731081592703E-4,9.72856313647979E-4},length_95%_HPD={0.004952939240595,0.08967684288852},default.rate_range={8.000261883460774E-4,9.999956221596782E-4},default.rate=8.934899411720037E-4,length=0.04175354856503901,posterior=0.9990370370370371,location.rate_95%_HPD={0.5896472787603257,1.0247004167779792},location.rate_median=0.8027525212951349,height_median=0.22079588741420353,location.set.prob={0.23537480536813227,0.009119893230518277,0.49019426114035736,0.015125676577444947,0.21985986505523838,0.03032549862830874},height_range={0.12461588508168808,0.35558226620121686},location.rate=0.8073391967932896,height_95%_HPD={0.16807082399060536,0.2631912268359316},default.rate_median=8.925044108104163E-4,length_median=0.03724554033925,location="RJ",location.prob=0.49019426114035736,location.set={"CentreWest","South","RJ","North","Southeast","Northeast"},location.rate_range={0.42448391338960223,1.331227935658132},height=0.22021243897862286]:0.1563298655464,((20[&length_range={0.001171823505676,0.1269679908361},default.rate_95%_HPD={8.107212746362808E-4,9.728337194427039E-4},length_95%_HPD={0.02173034427326,0.1001960507666},default.rate_range={8.000261883460774E-4,9.999956221596782E-4},default.rate=8.93447556451968E-4,length=0.053393958971193395,location.rate_95%_HPD={0.5897047145561718,1.0247004167779792},location.rate_median=0.8028053243761422,height_median=0.29041095890420376,location.set.prob={1.0},height_range={0.2904109589040692,0.2904109589043251},location.rate=0.8073631393398963,height_95%_HPD={0.2904109589041466,0.2904109589042615},default.rate_median=8.92455972395866E-4,length_median=0.049047307257535,location="North",location.prob=1.0,location.set={"North"},location.rate_range={0.42448391338960223,1.331227935658132},height=0.290410958903938]:0.0829193563606,(28[&length_range={8.000495695315E-5,0.09389368426713},default.rate_95%_HPD={8.107212746362808E-4,9.728337194427039E-4},length_95%_HPD={0.003721663753644,0.04723662183275},default.rate_range={8.000261883460774E-4,9.999956221596782E-4},default.rate=8.93447556451968E-4,length=0.025885324502528215,location.rate_95%_HPD={0.5897047145561718,1.0247004167779792},location.rate_median=0.8028053243761422,height_median=0.3451905082715712,location.set.prob={1.0},height_range={0.345190508271459,0.34519050827168873},location.rate=0.8073631393398963,height_95%_HPD={0.345190508271515,0.345190508271627},default.rate_median=8.92455972395866E-4,length_median=0.025978813415855,location="North",location.prob=1.0,location.set={"North"},location.rate_range={0.42448391338960223,1.331227935658132},height=0.3451905082715365]:0.02653360449117,25[&length_range={3.991939800385E-7,0.09898250199023},default.rate_95%_HPD={8.107212746362808E-4,9.728337194427039E-4},length_95%_HPD={3.991939800385E-7,0.02462327292385},default.rate_range={8.000261883460774E-4,9.999956221596782E-4},default.rate=8.93447556451968E-4,length=0.011193987211491637,location.rate_95%_HPD={0.5897047145561718,1.0247004167779792},location.rate_median=0.8028053243761422,height_median=0.36704843176880797,location.set.prob={1.0},height_range={0.3670484317686904,0.3670484317689231},location.rate=0.8073631393398963,height_95%_HPD={0.36704843176875185,0.3670484317688629},default.rate_median=8.92455972395866E-4,length_median=0.008219669864795501,location="North",location.prob=1.0,location.set={"North"},location.rate_range={0.42448391338960223,1.331227935658132},height=0.36704843176877033]:0.004675680993933)[&length_range={1.509378221021E-6,0.04242369790217},default.rate_95%_HPD={8.08796202134356E-4,9.692047299497176E-4},length_95%_HPD={1.509378221021E-6,0.02184540000115},default.rate_range={8.040834414342773E-4,9.980570327098191E-4},default.rate=8.931784941637814E-4,length=0.008228540781172786,posterior=0.009796296296296296,location.rate_95%_HPD={0.5972969883388594,1.0197616255768618},location.rate_median=0.7904711717095335,height_median=0.37266579232211416,location.set.prob={1.0},height_range={0.3670598171562808,0.39638139602146083},location.rate=0.7984489381868869,height_95%_HPD={0.3670920081271574,0.39038923270817627},default.rate_median=8.891762286680956E-4,length_median=0.005860432039134,location="North",location.prob=1.0,location.set={"North"},location.rate_range={0.42448391338960223,1.128278006680468},height=0.3754167026228869]:0.001606202502066)[&length_range={4.223053480715E-4,0.01019382219647},default.rate_95%_HPD={8.292720941160599E-4,9.219340747329585E-4},length_95%_HPD={4.223053480715E-4,0.01019382219647},default.rate_range={8.292720941160599E-4,9.219340747329585E-4},default.rate=8.861081674719133E-4,length=0.00470440864037402,posterior=1.8518518518518518E-4,location.rate_95%_HPD={0.5857172560540794,0.9893206369217954},location.rate_median=0.7619643395040664,height_median=0.3816118837243403,location.set.prob={1.0},height_range={0.37072677533171416,0.3920661704151271},location.rate=0.7740227551691532,height_95%_HPD={0.37072677533171416,0.3920661704151271},default.rate_median=8.921573476669807E-4,length_median=0.0031947990705675,location="North",location.prob=1.0,location.set={"North"},location.rate_range={0.5857172560540794,0.9893206369217954},height=0.38166249486948145]:0.001434895373708,41[&length_range={1.735691239069E-7,0.07837133381149},default.rate_95%_HPD={8.107212746362808E-4,9.728337194427039E-4},length_95%_HPD={1.909933707829E-4,0.03981043132527},default.rate_range={8.000261883460774E-4,9.999956221596782E-4},default.rate=8.93447556451968E-4,length=0.015176212408450629,location.rate_95%_HPD={0.5897047145561718,1.0247004167779792},location.rate_median=0.8028053243761422,height_median=0.35065498914605087,location.set.prob={1.0},height_range={0.35065498914593435,0.35065498914617255},location.rate=0.8073631393398963,height_95%_HPD={0.3506549891459949,0.35065498914610693},default.rate_median=8.92455972395866E-4,length_median=0.01212030971681,location="North",location.prob=1.0,location.set={"North"},location.rate_range={0.42448391338960223,1.331227935658132},height=0.35065498914622956]:0.02411022149246)[&default.rate=8.87778439597995E-4,length=0.01533836598661,posterior=1.8518518518518518E-5,location="North",location.prob=1.0,location.set={"North"},location.set.prob={1.0},height=0.37476521063848095,location.rate=0.8124187585461015]:0.01533836598661)[&default.rate=8.87778439597995E-4,length=2.247297757743E-4,posterior=1.8518518518518518E-5,location="North",location.prob=1.0,location.set={"North"},location.set.prob={1.0},height=0.390103576625091,location.rate=0.8124187585461015]:2.247297757743E-4)[&default.rate=8.87778439597995E-4,length=4.796293651266E-5,posterior=1.8518518518518518E-5,location="North",location.prob=1.0,location.set={"North"},location.set.prob={1.0},height=0.39032830640086524,location.rate=0.8124187585461015]:4.796293651266E-5,(79[&length_range={6.374404825094E-7,0.06288842733139},default.rate_95%_HPD={8.107212746362808E-4,9.728337194427039E-4},length_95%_HPD={6.374404825094E-7,0.02226610911263},default.rate_range={8.000261883460774E-4,9.999956221596782E-4},default.rate=8.93447556451968E-4,length=0.009938626977646131,location.rate_95%_HPD={0.5897047145561718,1.0247004167779792},location.rate_median=0.8028053243761422,height_median=0.3697806722061614,location.set.prob={1.0},height_range={0.36978067220604427,0.3697806722062729},location.rate=0.8073631393398963,height_95%_HPD={0.369780672206105,0.3697806722062161},default.rate_median=8.92455972395866E-4,length_median=0.0072026188007805,location="North",location.prob=1.0,location.set={"North"},location.rate_range={0.42448391338960223,1.331227935658132},height=0.3697806722061028]:0.02026664378275,68[&length_range={9.042580441079E-4,0.1248011378999},default.rate_95%_HPD={8.107212746362808E-4,9.728337194427039E-4},length_95%_HPD={0.01101423588431,0.0848694218735},default.rate_range={8.000261883460774E-4,9.999956221596782E-4},default.rate=8.93447556451968E-4,length=0.04622682454499623,location.rate_95%_HPD={0.5897047145561718,1.0247004167779792},location.rate_median=0.8028053243761422,height_median=0.30684931506857543,location.set.prob={1.0},height_range={0.30684931506846125,0.30684931506868546},location.rate=0.8073631393398963,height_95%_HPD={0.3068493150685198,0.30684931506863233},default.rate_median=8.92455972395866E-4,length_median=0.044948828017775,location="North",location.prob=1.0,location.set={"North"},location.rate_range={0.42448391338960223,1.331227935658132},height=0.3068493150685649]:0.08319800092034)[&length_range={1.340922765081E-5,0.03311306093083},default.rate_95%_HPD={8.046020696366645E-4,9.579200082102818E-4},length_95%_HPD={1.340922765081E-5,0.0182478662038},default.rate_range={8.029493380669309E-4,9.864936721493717E-4},default.rate=8.834228398932203E-4,length=0.00769364513878821,posterior=0.003425925925925926,location.rate_95%_HPD={0.5815613598984478,0.9945148956740456},location.rate_median=0.8101403414442951,height_median=0.3740003819998028,location.set.prob={1.0},height_range={0.3699907026570717,0.3966235076908225},location.rate=0.8045525323968096,height_95%_HPD={0.3702128910784694,0.3908159506968844},default.rate_median=8.80166358482534E-4,length_median=0.006078906829151,location="North",location.prob=1.0,location.set={"North"},location.rate_range={0.42448391338960223,1.10727262771665},height=0.3769104441726261]:3.289533485027E-4)[&default.rate=8.87778439597995E-4,length=8.985388794758E-5,posterior=1.8518518518518518E-5,location="North",location.prob=1.0,location.set={"North"},location.set.prob={1.0},height=0.3903762693373779,location.rate=0.8124187585461015]:8.985388794758E-5,23[&length_range={2.992731347184E-7,0.0724710180891},default.rate_95%_HPD={8.107212746362808E-4,9.728337194427039E-4},length_95%_HPD={1.754131881082E-6,0.01505668225397},default.rate_range={8.000261883460774E-4,9.999956221596782E-4},default.rate=8.93447556451968E-4,length=0.007846793506086382,location.rate_95%_HPD={0.5897047145561718,1.0247004167779792},location.rate_median=0.8028053243761422,height_median=0.380709633954666,location.set.prob={1.0},height_range={0.38070963395455015,0.380709633954779},location.rate=0.8073631393398963,height_95%_HPD={0.3807096339546104,0.380709633954721},default.rate_median=8.92455972395866E-4,length_median=0.009314882562889499,location="North",location.prob=1.0,location.set={"North"},location.rate_range={0.42448391338960223,1.331227935658132},height=0.38070963395494023]:0.009756489270698)[&default.rate=8.87778439597995E-4,length=2.573627203586E-4,posterior=1.8518518518518518E-5,location="North",location.prob=1.0,location.set={"North"},location.set.prob={1.0},height=0.3904661232253255,location.rate=0.8124187585461015]:2.573627203586E-4)[&default.rate=8.87778439597995E-4,length=5.133283865873E-4,posterior=1.8518518518518518E-5,location="North",location.prob=1.0,location.set={"North"},location.set.prob={1.0},height=0.3907234859456841,location.rate=0.8124187585461015]:5.133283865873E-4,((54[&length_range={7.853353921061E-7,0.08505644074593},default.rate_95%_HPD={8.107212746362808E-4,9.728337194427039E-4},length_95%_HPD={7.853353921061E-7,0.05131092621322},default.rate_range={8.000261883460774E-4,9.999956221596782E-4},default.rate=8.93447556451968E-4,length=0.017734242029983895,location.rate_95%_HPD={0.5897047145561718,1.0247004167779792},location.rate_median=0.8028053243761422,height_median=0.3260273972603046,location.set.prob={1.0},height_range={0.32602739726018737,0.326027397260416},location.rate=0.8073631393398963,height_95%_HPD={0.3260273972602468,0.32602739726035934},default.rate_median=8.92455972395866E-4,length_median=0.011866908320349999,location="North",location.prob=1.0,location.set={"North"},location.rate_range={0.42448391338960223,1.331227935658132},height=0.3260273972604908]:0.005828301706279,62[&length_range={8.93962201487E-7,0.1049950933722},default.rate_95%_HPD={8.107212746362808E-4,9.728337194427039E-4},length_95%_HPD={8.93962201487E-7,0.05967824820505},default.rate_range={8.000261883460774E-4,9.999956221596782E-4},default.rate=8.93447556451968E-4,length=0.022215908555036544,location.rate_95%_HPD={0.5897047145561718,1.0247004167779792},location.rate_median=0.8028053243761422,height_median=0.30684931506857543,location.set.prob={1.0},height_range={0.30684931506845414,0.3068493150686908},location.rate=0.8073631393398963,height_95%_HPD={0.3068493150685184,0.30684931506863133},default.rate_median=8.92455972395866E-4,length_median=0.01730114327857,location="North",location.prob=1.0,location.set={"North"},location.rate_range={0.42448391338960223,1.331227935658132},height=0.3068493150685656]:0.02500638389801)[&length_range={5.527494072455E-7,0.08188313908709},default.rate_95%_HPD={8.000684667621226E-4,9.650923139053136E-4},length_95%_HPD={5.527494072455E-7,0.04867271349149},default.rate_range={8.000684667621226E-4,9.982381901583737E-4},default.rate=8.903193605181506E-4,length=0.01717932612099644,posterior=0.011092592592592593,location.rate_95%_HPD={0.5803786213323043,1.0233660424278097},location.rate_median=0.8061420482467929,height_median=0.3319255290558859,location.set.prob={1.0},height_range={0.32606217881952637,0.3785847861155054},location.rate=0.8147699249540163,height_95%_HPD={0.3261011951598891,0.35121252414064286},default.rate_median=8.894918216115518E-4,length_median=0.01256995838872,location="North",location.prob=1.0,location.set={"North"},location.rate_range={0.4866586024721488,1.278074342528349},height=0.3342224727954893]:0.01650249677291,((297[&length_range={8.902162823565E-8,0.09643199393834},default.rate_95%_HPD={8.107212746362808E-4,9.728337194427039E-4},length_95%_HPD={8.902162823565E-8,0.05268283024211},default.rate_range={8.000261883460774E-4,9.999956221596782E-4},default.rate=8.93447556451968E-4,length=0.01804596589193062,location.rate_95%_HPD={0.5897047145561718,1.0247004167779792},location.rate_median=0.8028053243761422,height_median=0.32054794520558977,location.set.prob={1.0},height_range={0.32054794520547364,0.32054794520570723},location.rate=0.8073631393398963,height_95%_HPD={0.32054794520553265,0.3205479452056458},default.rate_median=8.92455972395866E-4,length_median=0.01291858153497,location="North",location.prob=1.0,location.set={"North"},location.rate_range={0.42448391338960223,1.331227935658132},height=0.3205479452057986]:0.01925187044413,436[&length_range={2.812157046446E-4,0.1358984709027},default.rate_95%_HPD={8.107212746362808E-4,9.728337194427039E-4},length_95%_HPD={0.009256190005564,0.08763978918887},default.rate_range={8.000261883460774E-4,9.999956221596782E-4},default.rate=8.93447556451968E-4,length=0.04217086372310532,location.rate_95%_HPD={0.5897047145561718,1.0247004167779792},location.rate_median=0.8028053243761422,height_median=0.29315068493156105,location.set.prob={1.0},height_range={0.2931506849314236,0.2931506849316793},location.rate=0.8073631393398963,height_95%_HPD={0.293150684931505,0.2931506849316182},default.rate_median=8.92455972395866E-4,length_median=0.03840950812589,location="North",location.prob=1.0,location.set={"North"},location.rate_range={0.42448391338960223,1.331227935658132},height=0.2931506849312913]:0.04664913071816)[&length_range={5.311609710401E-6,0.07379390112949},default.rate_95%_HPD={8.122889344682966E-4,9.781874530557654E-4},length_95%_HPD={5.311609710401E-6,0.04963677785155},default.rate_range={8.012831279995364E-4,9.992107914841676E-4},default.rate=8.930490715076319E-4,length=0.016957623459219806,posterior=0.014944444444444444,location.rate_95%_HPD={0.5879515354035323,1.0122311641454869},location.rate_median=0.7993931248625632,height_median=0.32739630974556594,location.set.prob={1.0},height_range={0.32056866299789444,0.3721656673296985},location.rate=0.8072794235345696,height_95%_HPD={0.32056866299789444,0.3520301657954877},default.rate_median=8.909377358786208E-4,length_median=0.0114337828715,location="North",location.prob=1.0,location.set={"North"},location.rate_range={0.48593323230677987,1.159568723461766},height=0.33059730305756946]:0.002861702215112,9[&length_range={0.002850019761216,0.1446653226865},default.rate_95%_HPD={8.107212746362808E-4,9.728337194427039E-4},length_95%_HPD={0.02175306022406,0.1000470519135},default.rate_range={8.000261883460774E-4,9.999956221596782E-4},default.rate=8.93447556451968E-4,length=0.053203335067757894,location.rate_95%_HPD={0.5897047145561718,1.0247004167779792},location.rate_median=0.8028053243761422,height_median=0.29041095890420365,location.set.prob={1.0},height_range={0.29041095890408575,0.290410958904334},location.rate=0.8073631393398963,height_95%_HPD={0.2904109589041468,0.29041095890426133},default.rate_median=8.92455972395866E-4,length_median=0.048752108535584995,location="North",location.prob=1.0,location.set={"North"},location.rate_range={0.42448391338960223,1.331227935658132},height=0.29041095890393775]:0.05225055896063)[&length_range={1.861945476935E-4,0.03151638883349},default.rate_95%_HPD={8.114382993178676E-4,9.58808316140578E-4},length_95%_HPD={1.861945476935E-4,0.02885576673826},default.rate_range={8.114382993178676E-4,9.789776154432298E-4},default.rate=8.921686397805421E-4,length=0.010198124866451561,posterior=5.555555555555556E-4,location.rate_95%_HPD={0.5969740942890842,0.9534589508207016},location.rate_median=0.7776200681136936,height_median=0.3364841942023702,location.set.prob={1.0},height_range={0.32158324134932625,0.3842737799947605},location.rate=0.7639531557528146,height_95%_HPD={0.32158324134932625,0.3586252076428077},default.rate_median=8.879016496370472E-4,length_median=0.006664417975958,location="North",location.prob=1.0,location.set={"North"},location.rate_range={0.5462059773316518,0.9534589508207016},height=0.3385231755519357]:0.005696677874659)[&default.rate=8.87778439597995E-4,length=0.04287861859282,posterior=1.8518518518518518E-5,location="North",location.prob=1.0,location.set={"North"},location.set.prob={1.0},height=0.34835819573945137,location.rate=0.8124187585461015]:0.04287861859282)[&default.rate=8.87778439597995E-4,length=2.365274064461E-4,posterior=1.8518518518518518E-5,location="North",location.prob=1.0,location.set={"North"},location.set.prob={1.0},height=0.3912368143322714,location.rate=0.8124187585461015]:2.365274064461E-4,(((((21[&length_range={1.611469313366E-4,0.1215176258733},default.rate_95%_HPD={8.107212746362808E-4,9.728337194427039E-4},length_95%_HPD={0.001641594686031,0.03095167618571},default.rate_range={8.000261883460774E-4,9.999956221596782E-4},default.rate=8.93447556451968E-4,length=0.018188787213644624,location.rate_95%_HPD={0.5897047145561718,1.0247004167779792},location.rate_median=0.8028053243761422,height_median=0.36431619133168175,location.set.prob={1.0},height_range={0.36431619133156723,0.3643161913317921},location.rate=0.8073631393398963,height_95%_HPD={0.3643161913316259,0.3643161913317372},default.rate_median=8.92455972395866E-4,length_median=0.018041422498744998,location="North",location.prob=1.0,location.set={"North"},location.rate_range={0.42448391338960223,1.331227935658132},height=0.36431619133150195]:0.02234181753559,44[&length_range={1.042316903161E-4,0.1216219545953},default.rate_95%_HPD={8.107212746362808E-4,9.728337194427039E-4},length_95%_HPD={0.001757858601831,0.03087512842446},default.rate_range={8.000261883460774E-4,9.999956221596782E-4},default.rate=8.93447556451968E-4,length=0.018189208182778808,location.rate_95%_HPD={0.5897047145561718,1.0247004167779792},location.rate_median=0.8028053243761422,height_median=0.3643161913316817,location.set.prob={1.0},height_range={0.3643161913315693,0.3643161913317955},location.rate=0.8073631393398963,height_95%_HPD={0.36431619133162574,0.3643161913317371},default.rate_median=8.92455972395866E-4,length_median=0.017988526229740003,location="North",location.prob=1.0,location.set={"North"},location.rate_range={0.42448391338960223,1.331227935658132},height=0.36431619133150206]:0.02234181753559)[&length_range={1.934456513697E-6,0.03566503949672},default.rate_95%_HPD={8.213380533369659E-4,9.755198284544594E-4},length_95%_HPD={1.934456513697E-6,0.01819088521331},default.rate_range={8.014873398122905E-4,9.994964637661452E-4},default.rate=8.943636972418906E-4,length=0.005856916732632857,posterior=0.0115,location.rate_95%_HPD={0.6025291681930129,1.0123581207455428},location.rate_median=0.8048876312277334,height_median=0.3808896258220854,location.set.prob={1.0},height_range={0.36567898947079425,0.42078852134375216},location.rate=0.8080859076731289,height_95%_HPD={0.36829603811163214,0.3936922175120499},default.rate_median=8.949354399249764E-4,length_median=0.003650057462892,location="North",location.prob=1.0,location.set={"North"},location.rate_range={0.49381705133941634,1.172290438165252},height=0.3814799699865394]:0.003480402640198,(296[&length_range={9.983694033139E-5,0.1162905564885},default.rate_95%_HPD={8.107212746362808E-4,9.728337194427039E-4},length_95%_HPD={0.004777731200692,0.07597970650857},default.rate_range={8.000261883460774E-4,9.999956221596782E-4},default.rate=8.93447556451968E-4,length=0.032834542861490686,location.rate_95%_HPD={0.5897047145561718,1.0247004167779792},location.rate_median=0.8028053243761422,height_median=0.31506849315064756,location.set.prob={1.0},height_range={0.3150684931505352,0.31506849315076246},location.rate=0.8073631393398963,height_95%_HPD={0.3150684931505904,0.3150684931507033},default.rate_median=8.92455972395866E-4,length_median=0.029074252147740003,location="North",location.prob=1.0,location.set={"North"},location.rate_range={0.42448391338960223,1.331227935658132},height=0.31506849315061375]:0.0749442973991,((((53[&length_range={4.337913809827E-7,0.0911739478204},default.rate_95%_HPD={8.107212746362808E-4,9.728337194427039E-4},length_95%_HPD={4.337913809827E-7,0.05055017794241},default.rate_range={8.000261883460774E-4,9.999956221596782E-4},default.rate=8.93447556451968E-4,length=0.017525768098840377,location.rate_95%_HPD={0.5897047145561718,1.0247004167779792},location.rate_median=0.8028053243761422,height_median=0.3287671232876619,location.set.prob={1.0},height_range={0.32876712328754315,0.3287671232877808},location.rate=0.8073631393398963,height_95%_HPD={0.3287671232876057,0.32876712328771807},default.rate_median=8.92455972395866E-4,length_median=0.012015361595305,location="North",location.prob=1.0,location.set={"North"},location.rate_range={0.42448391338960223,1.331227935658132},height=0.32876712328783714]:0.01707281926955,(65[&length_range={1.226146302679E-4,0.1069502229254},default.rate_95%_HPD={8.107212746362808E-4,9.728337194427039E-4},length_95%_HPD={0.004505412962974,0.0652182644387},default.rate_range={8.000261883460774E-4,9.999956221596782E-4},default.rate=8.93447556451968E-4,length=0.031124383151342867,location.rate_95%_HPD={0.5897047145561718,1.0247004167779792},location.rate_median=0.8028053243761422,height_median=0.32602739726030455,location.set.prob={1.0},height_range={0.32602739726018043,0.326027397260419},location.rate=0.8073631393398963,height_95%_HPD={0.3260273972602477,0.32602739726036},default.rate_median=8.92455972395866E-4,length_median=0.028423005660644998,location="North",location.prob=1.0,location.set={"North"},location.rate_range={0.42448391338960223,1.331227935658132},height=0.3260273972604908]:0.01026611634126,5[&length_range={2.151041833542E-7,0.1259412930616},default.rate_95%_HPD={8.107212746362808E-4,9.728337194427039E-4},length_95%_HPD={3.69551752516E-6,0.06934232657261},default.rate_range={8.000261883460774E-4,9.999956221596782E-4},default.rate=8.93447556451968E-4,length=0.03238932917793684,location.rate_95%_HPD={0.5897047145561718,1.0247004167779792},location.rate_median=0.8028053243761422,height_median=0.29315068493156116,location.set.prob={1.0},height_range={0.29315068493143825,0.29315068493168184},location.rate=0.8073631393398963,height_95%_HPD={0.29315068493150553,0.29315068493161867},default.rate_median=8.92455972395866E-4,length_median=0.028188212314249998,location="North",location.prob=1.0,location.set={"North"},location.rate_range={0.42448391338960223,1.331227935658132},height=0.2931506849312912]:0.04314282867)[&length_range={6.778301266824E-5,0.07058528167586},default.rate_95%_HPD={8.071568029892544E-4,9.57566646675509E-4},length_95%_HPD={6.778301266824E-5,0.04102171683673},default.rate_range={8.002811974950657E-4,9.898921265082906E-4},default.rate=8.910193476585707E-4,length=0.015464766549301878,posterior=0.004851851851851852,location.rate_95%_HPD={0.6209283144326272,1.0028469056436615},location.rate_median=0.7902594913241587,height_median=0.3376023934359297,location.set.prob={1.0},height_range={0.3271170474987192,0.3787674791685686},location.rate=0.7995546129222987,height_95%_HPD={0.3271170474987192,0.363588269090482},default.rate_median=8.917939945815408E-4,length_median=0.012133371209965,location="North",location.prob=1.0,location.set={"North"},location.rate_range={0.5146677744815257,1.1479149143357599},height=0.34185881520688255]:0.009546428955649)[&length_range={8.019826316585E-5,0.02727454782278},default.rate_95%_HPD={8.63335355462482E-4,9.414313274228605E-4},length_95%_HPD={8.019826316585E-5,0.01615243989688},default.rate_range={8.445425146906565E-4,9.414313274228605E-4},default.rate=8.970685004798624E-4,length=0.007135069170721654,posterior=2.2222222222222223E-4,location.rate_95%_HPD={0.6564627763679485,1.0109631070706047},location.rate_median=0.789107866082343,height_median=0.34666633423117676,location.set.prob={1.0},height_range={0.332812721985093,0.375294005029969},location.rate=0.7904257705170337,height_95%_HPD={0.332812721985093,0.35863943714811275},default.rate_median=8.950822232119197E-4,length_median=0.0043267087780435,location="North",location.prob=1.0,location.set={"North"},location.rate_range={0.5636867677183165,1.0109631070706047},height=0.3488023258178257]:0.005833604139094,((89[&length_range={2.093654470429E-4,0.1266811530043},default.rate_95%_HPD={8.107212746362808E-4,9.728337194427039E-4},length_95%_HPD={0.01013126976622,0.09088221980742},default.rate_range={8.000261883460774E-4,9.999956221596782E-4},default.rate=8.93447556451968E-4,length=0.044233568389926,location.rate_95%_HPD={0.5897047145561718,1.0247004167779792},location.rate_median=0.8028053243761422,height_median=0.29041095890420376,location.set.prob={1.0},height_range={0.29041095890406654,0.29041095890432544},location.rate=0.8073631393398963,height_95%_HPD={0.2904109589041467,0.29041095890426083},default.rate_median=8.92455972395866E-4,length_median=0.040592232848525,location="North",location.prob=1.0,location.set={"North"},location.rate_range={0.42448391338960223,1.331227935658132},height=0.2904109589039379]:0.04109591625221,90[&length_range={2.208870418352E-6,0.1261421655188},default.rate_95%_HPD={8.107212746362808E-4,9.728337194427039E-4},length_95%_HPD={2.208870418352E-6,0.07353508657624},default.rate_range={8.000261883460774E-4,9.999956221596782E-4},default.rate=8.93447556451968E-4,length=0.0354476874017951,location.rate_95%_HPD={0.5897047145561718,1.0247004167779792},location.rate_median=0.8028053243761422,height_median=0.28767123287684615,location.set.prob={1.0},height_range={0.28767123287672425,0.2876712328769802},location.rate=0.8073631393398963,height_95%_HPD={0.28767123287678986,0.28767123287690377},default.rate_median=8.92455972395866E-4,length_median=0.032052461277469996,location="North",location.prob=1.0,location.set={"North"},location.rate_range={0.42448391338960223,1.331227935658132},height=0.2876712328765844]:0.04383564227957)[&length_range={5.911582323748E-5,0.08965289078524},default.rate_95%_HPD={8.167659579408119E-4,9.808375473869969E-4},length_95%_HPD={7.605424698176E-5,0.04884592856424},default.rate_range={8.000764837166105E-4,9.996296982921872E-4},default.rate=8.937088361143528E-4,length=0.0179479704363862,posterior=0.023648148148148147,location.rate_95%_HPD={0.5967721827519692,1.0262675265736787},location.rate_median=0.798831824936518,height_median=0.31565058144369573,location.set.prob={1.0},height_range={0.2908516252220415,0.37883770419215235},location.rate=0.8027350197057447,height_95%_HPD={0.29129565273737684,0.3390808740783477},default.rate_median=8.915392183070847E-4,length_median=0.01325872483393,location="North",location.prob=1.0,location.set={"North"},location.rate_range={0.47398759413696023,1.20117806800641},height=0.3173565318789421]:0.002237515926696,95[&length_range={0.001177914292228,0.1723314156544},default.rate_95%_HPD={8.107212746362808E-4,9.728337194427039E-4},length_95%_HPD={0.03310327379323,0.1333880592055},default.rate_range={8.000261883460774E-4,9.999956221596782E-4},default.rate=8.93447556451968E-4,length=0.07501832234848405,location.rate_95%_HPD={0.5897047145561718,1.0247004167779792},location.rate_median=0.8028053243761422,height_median=0.25753424657546004,location.set.prob={1.0},height_range={0.257534246575329,0.2575342465756042},location.rate=0.8073631393398963,height_95%_HPD={0.25753424657539736,0.25753424657552115},default.rate_median=8.92455972395866E-4,length_median=0.072260068212275,location="North",location.prob=1.0,location.set={"North"},location.rate_range={0.42448391338960223,1.331227935658132},height=0.2575342465753001]:0.07621014450765)[&length_range={3.946382299065E-4,0.06091418807234},default.rate_95%_HPD={8.027768830298308E-4,9.671996994339092E-4},length_95%_HPD={3.946382299065E-4,0.04421359481973},default.rate_range={8.027768830298308E-4,9.869966740650349E-4},default.rate=8.944601014882591E-4,length=0.015590378416003433,posterior=0.001351851851851852,location.rate_95%_HPD={0.6216725741303201,1.0382283759253068},location.rate_median=0.7704031065336228,height_median=0.32075616420415015,location.set.prob={1.0},height_range={0.2943582387406821,0.3613569548712754},location.rate=0.7862362374920788,height_95%_HPD={0.302350133093997,0.3573047624983191},default.rate_median=8.911895245823614E-4,length_median=0.009875094508064,location="North",location.prob=1.0,location.set={"North"},location.rate_range={0.5533400647863164,1.0382283759253068},height=0.3238236037145664]:0.01792915561319)[&default.rate=8.87778439597995E-4,length=0.01569876322921,posterior=1.8518518518518518E-5,location="North",location.prob=1.0,location.set={"North"},location.set.prob={1.0},height=0.3516735466962656,location.rate=0.8124187585461015]:0.01569876322921,83[&length_range={1.770490460906E-7,0.08401662318252},default.rate_95%_HPD={8.107212746362808E-4,9.728337194427039E-4},length_95%_HPD={2.270502335029E-4,0.04510040686872},default.rate_range={8.000261883460774E-4,9.999956221596782E-4},default.rate=8.93447556451968E-4,length=0.01656788930271945,location.rate_95%_HPD={0.5897047145561718,1.0247004167779792},location.rate_median=0.8028053243761422,height_median=0.34519050827157105,location.set.prob={1.0},height_range={0.34519050827145814,0.3451905082716878},location.rate=0.8073631393398963,height_95%_HPD={0.3451905082715139,0.3451905082716261},default.rate_median=8.92455972395866E-4,length_median=0.012207709790855,location="North",location.prob=1.0,location.set={"North"},location.rate_range={0.42448391338960223,1.331227935658132},height=0.3451905082715361]:0.02218180165395)[&default.rate=8.87778439597995E-4,length=0.02259810054043,posterior=1.8518518518518518E-5,location="North",location.prob=1.0,location.set={"North"},location.set.prob={1.0},height=0.3673723099254756,location.rate=0.8124187585461015]:0.02259810054043,(13[&length_range={9.877390377833E-8,0.133985800861},default.rate_95%_HPD={8.107212746362808E-4,9.728337194427039E-4},length_95%_HPD={9.877390377833E-8,0.07095474053884},default.rate_range={8.000261883460774E-4,9.999956221596782E-4},default.rate=8.93447556451968E-4,length=0.03374793076472458,location.rate_95%_HPD={0.5897047145561718,1.0247004167779792},location.rate_median=0.8028053243761422,height_median=0.29041095890420365,location.set.prob={1.0},height_range={0.29041095890408025,0.290410958904324},location.rate=0.8073631393398963,height_95%_HPD={0.2904109589041467,0.2904109589042605},default.rate_median=8.92455972395866E-4,length_median=0.03000730906152,location="North",location.prob=1.0,location.set={"North"},location.rate_range={0.42448391338960223,1.331227935658132},height=0.29041095890393764]:0.06223026616931,10[&length_range={3.712758634246E-4,0.2040165528361},default.rate_95%_HPD={8.107212746362808E-4,9.728337194427039E-4},length_95%_HPD={0.007305249557841,0.09364133056264},default.rate_range={8.000261883460774E-4,9.999956221596782E-4},default.rate=8.93447556451968E-4,length=0.0493242269909105,location.rate_95%_HPD={0.5897047145561718,1.0247004167779792},location.rate_median=0.8028053243761422,height_median=0.28219178082190405,location.set.prob={1.0},height_range={0.28219178082176166,0.2821917808220427},location.rate=0.8073631393398963,height_95%_HPD={0.28219178082184554,0.2821917808219606},default.rate_median=8.92455972395866E-4,length_median=0.04573119680064,location="North",location.prob=1.0,location.set={"North"},location.rate_range={0.42448391338960223,1.331227935658132},height=0.28219178082169366]:0.07044944425161)[&length_range={1.136178296413E-5,0.09826526749248},default.rate_95%_HPD={8.120118486421553E-4,9.720796344043174E-4},length_95%_HPD={1.136178296413E-5,0.06009103469229},default.rate_range={8.001912838210739E-4,9.994443270041123E-4},default.rate=8.932620961406818E-4,length=0.021071119975152514,posterior=0.030796296296296297,location.rate_95%_HPD={0.6064643686390534,1.0257054866476276},location.rate_median=0.800932436661492,height_median=0.31319911900862424,location.set.prob={1.0},height_range={0.29041608670001806,0.37577972710087554},location.rate=0.8046003514975915,height_95%_HPD={0.29041608670001806,0.33636771941363897},default.rate_median=8.927544456465771E-4,length_median=0.01558522372073,location="North",location.prob=1.0,location.set={"North"},location.rate_range={0.48943982212220183,1.1931260280037241},height=0.3128915274336037]:0.03732918539243)[&default.rate=8.87778439597995E-4,length=4.238008380131E-5,posterior=1.8518518518518518E-5,location="North",location.prob=1.0,location.set={"North"},location.set.prob={1.0},height=0.3899704104659056,location.rate=0.8124187585461015]:4.238008380131E-5)[&default.rate=8.87778439597995E-4,length=1.256209577262E-4,posterior=1.8518518518518518E-5,location="North",location.prob=1.0,location.set={"North"},location.set.prob={1.0},height=0.3900127905497069,location.rate=0.8124187585461015]:1.256209577262E-4)[&default.rate=8.87778439597995E-4,length=2.321249985072E-4,posterior=1.8518518518518518E-5,location="North",location.prob=1.0,location.set={"North"},location.set.prob={1.0},height=0.3901384115074331,location.rate=0.8124187585461015]:2.321249985072E-4,(((((((((451[&length_range={0.00194177132611,0.1627431251038},default.rate_95%_HPD={8.107212746362808E-4,9.728337194427039E-4},length_95%_HPD={0.008900873260379,0.1029732007811},default.rate_range={8.000261883460774E-4,9.999956221596782E-4},default.rate=8.93447556451968E-4,length=0.050142054959750805,location.rate_95%_HPD={0.5897047145561718,1.0247004167779792},location.rate_median=0.8028053243761422,height_median=0.24931506849316076,location.set.prob={1.0},height_range={0.24931506849302693,0.24931506849328477},location.rate=0.8073631393398963,height_95%_HPD={0.249315068493101,0.24931506849321822},default.rate_median=8.92455972395866E-4,length_median=0.045373684407515,location="South",location.prob=1.0,location.set={"South"},location.rate_range={0.42448391338960223,1.331227935658132},height=0.24931506849316068]:0.01220913015163,450[&length_range={1.287935385564E-4,0.1622114821533},default.rate_95%_HPD={8.107212746362808E-4,9.728337194427039E-4},length_95%_HPD={0.004206741145879,0.08855177292648},default.rate_range={8.000261883460774E-4,9.999956221596782E-4},default.rate=8.93447556451968E-4,length=0.04327959788193823,location.rate_95%_HPD={0.5897047145561718,1.0247004167779792},location.rate_median=0.8028053243761422,height_median=0.24931506849316076,location.set.prob={1.0},height_range={0.2493150684930267,0.2493150684932813},location.rate=0.8073631393398963,height_95%_HPD={0.24931506849310306,0.24931506849321833},default.rate_median=8.92455972395866E-4,length_median=0.037718417639625,location="South",location.prob=1.0,location.set={"South"},location.rate_range={0.42448391338960223,1.331227935658132},height=0.2493150684931607]:0.01220913015163)[&length_range={2.502904986157E-6,0.1314046621673},default.rate_95%_HPD={8.110537718260186E-4,9.743814998983737E-4},length_95%_HPD={2.502904986157E-6,0.071941260236},default.rate_range={8.000261883460774E-4,9.999956221596782E-4},default.rate=8.95048545441504E-4,length=0.03446031749033924,posterior=0.6376296296296297,location.rate_95%_HPD={0.5924136136653267,1.025338649474064},location.rate_median=0.7983486595579339,height_median=0.28652356861347816,location.set.prob={0.9731354553903345,2.904275092936803E-5,0.026777416356877325,5.808550185873606E-5},height_range={0.2512568398192371,0.39024445246150075},location.rate=0.8030525020298446,height_95%_HPD={0.2570779384107086,0.32917771260080964},default.rate_median=8.942975848895091E-4,length_median=0.032685310743485,location="South",location.prob=0.9731354553903345,location.set={"South","RJ","North","Northeast"},location.rate_range={0.4413680964163052,1.3138309017180168},height=0.2906690960083654]:0.02596757381807,(97[&length_range={6.848993924732E-5,0.1187625045551},default.rate_95%_HPD={8.107212746362808E-4,9.728337194427039E-4},length_95%_HPD={0.001500496195968,0.05201095888125},default.rate_range={8.000261883460774E-4,9.999956221596782E-4},default.rate=8.93447556451968E-4,length=0.02682120762556192,location.rate_95%_HPD={0.5897047145561718,1.0247004167779792},location.rate_median=0.8028053243761422,height_median=0.2164383561644171,location.set.prob={1.0},height_range={0.21643835616428866,0.21643835616456417},location.rate=0.8073631393398963,height_95%_HPD={0.21643835616435425,0.21643835616447962},default.rate_median=8.92455972395866E-4,length_median=0.024705460545355003,location="North",location.prob=1.0,location.set={"North"},location.rate_range={0.42448391338960223,1.331227935658132},height=0.21643835616455182]:0.001455166224378,98[&length_range={6.848993924732E-5,0.1187625045551},default.rate_95%_HPD={8.107212746362808E-4,9.728337194427039E-4},length_95%_HPD={0.001488847945706,0.05201095888125},default.rate_range={8.000261883460774E-4,9.999956221596782E-4},default.rate=8.93447556451968E-4,length=0.026824437308437872,location.rate_95%_HPD={0.5897047145561718,1.0247004167779792},location.rate_median=0.8028053243761422,height_median=0.2164383561644171,location.set.prob={1.0},height_range={0.21643835616428866,0.21643835616456417},location.rate=0.8073631393398963,height_95%_HPD={0.21643835616435425,0.21643835616447962},default.rate_median=8.92455972395866E-4,length_median=0.024707181438035,location="North",location.prob=1.0,location.set={"North"},location.rate_range={0.42448391338960223,1.331227935658132},height=0.21643835616455182]:0.001455166224378)[&length_range={1.700002538292E-4,0.1728986151177},default.rate_95%_HPD={8.107212746362808E-4,9.728337194427039E-4},length_95%_HPD={0.01580814429772,0.1207684588814},default.rate_range={8.000261883460774E-4,9.999956221596782E-4},default.rate=8.934430749609736E-4,length=0.07284758238700687,posterior=0.9996481481481482,location.rate_95%_HPD={0.5897527264768551,1.0247004167779792},location.rate_median=0.8028014979129229,height_median=0.24114293649994908,location.set.prob={3.705007317389452E-5,0.9999629499268261},height_range={0.21650684610363757,0.3352008607195777},location.rate=0.8073448919497431,height_95%_HPD={0.21793885236034566,0.268449315045726},default.rate_median=8.924558361596531E-4,length_median=0.07516130527855,location="North",location.prob=0.9999629499268261,location.set={"South","North"},location.rate_range={0.42448391338960223,1.331227935658132},height=0.24325917385649853]:0.06959825007407)[&length_range={3.548143658494E-6,0.1111920601806},default.rate_95%_HPD={8.132001590413821E-4,9.786326354011342E-4},length_95%_HPD={3.548143658494E-6,0.05894764718924},default.rate_range={8.004497072947832E-4,9.996715837653197E-4},default.rate=8.972566733004097E-4,length=0.02215370436709202,posterior=0.11424074074074074,location.rate_95%_HPD={0.5942941990195304,1.0361819875109524},location.rate_median=0.803579213830949,height_median=0.313196544159469,location.set.prob={0.07424217863511104,0.9257578213648889},height_range={0.2565370398297019,0.37961542004179555},location.rate=0.8095263246246643,height_95%_HPD={0.26537833399276783,0.34187269703331524},default.rate_median=8.974361603547873E-4,length_median=0.01668406100681,location="North",location.prob=0.9257578213648889,location.set={"South","North"},location.rate_range={0.4612170947044722,1.3138309017180168},height=0.3083587016305676]:0.05131226127384,((11[&length_range={7.131163244162E-4,0.115091026851},default.rate_95%_HPD={8.107212746362808E-4,9.728337194427039E-4},length_95%_HPD={0.02002959570812,0.08232966956456},default.rate_range={8.000261883460774E-4,9.999956221596782E-4},default.rate=8.93447556451968E-4,length=0.04352795444665628,location.rate_95%_HPD={0.5897047145561718,1.0247004167779792},location.rate_median=0.8028053243761422,height_median=0.2904109589042036,location.set.prob={1.0},height_range={0.2904109589040751,0.29041095890431956},location.rate=0.8073631393398963,height_95%_HPD={0.29041095890414614,0.2904109589042596},default.rate_median=8.92455972395866E-4,length_median=0.041955654130499995,location="North",location.prob=1.0,location.set={"North"},location.rate_range={0.42448391338960223,1.331227935658132},height=0.2904109589039381]:0.02949367857665,49[&length_range={5.941332853066E-4,0.1423064696358},default.rate_95%_HPD={8.107212746362808E-4,9.728337194427039E-4},length_95%_HPD={0.01457239980987,0.101243887681},default.rate_range={8.000261883460774E-4,9.999956221596782E-4},default.rate=8.93447556451968E-4,length=0.06211422805995296,location.rate_95%_HPD={0.5897047145561718,1.0247004167779792},location.rate_median=0.8028053243761422,height_median=0.26301369863017493,location.set.prob={1.0},height_range={0.2630136986300372,0.263013698630306},location.rate=0.8073631393398963,height_95%_HPD={0.2630136986301161,0.2630136986302314},default.rate_median=8.92455972395866E-4,length_median=0.061919486075225,location="North",location.prob=1.0,location.set={"North"},location.rate_range={0.42448391338960223,1.331227935658132},height=0.26301369863001395]:0.05689093885068)[&length_range={1.259291106837E-6,0.07702693371186},default.rate_95%_HPD={8.131179826777985E-4,9.76850928147818E-4},length_95%_HPD={4.40231067006E-6,0.03576090223828},default.rate_range={8.000334988688567E-4,9.999859899412732E-4},default.rate=8.938290102715779E-4,length=0.011967701678375702,posterior=0.09992592592592593,location.rate_95%_HPD={0.5906702329834016,1.020816953363774},location.rate_median=0.799704739197175,height_median=0.3213942069070311,location.set.prob={1.0},height_range={0.29112407522854944,0.38977813105161313},location.rate=0.8059055516655835,height_95%_HPD={0.3050918410256369,0.35385008927304706},default.rate_median=8.930136064235043E-4,length_median=0.008525797118322,location="North",location.prob=1.0,location.set={"North"},location.rate_range={0.4752168505176234,1.3004464649176253},height=0.3241979034377084]:0.003563779891651,55[&length_range={2.570872932872E-7,0.07415772730783},default.rate_95%_HPD={8.107212746362808E-4,9.728337194427039E-4},length_95%_HPD={2.570872932872E-7,0.03555605808496},default.rate_range={8.000261883460774E-4,9.999956221596782E-4},default.rate=8.93447556451968E-4,length=0.01312302663274807,location.rate_95%_HPD={0.5897047145561718,1.0247004167779792},location.rate_median=0.8028053243761422,height_median=0.3232876712329471,location.set.prob={1.0},height_range={0.3232876712328329,0.32328767123306623},location.rate=0.8073631393398963,height_95%_HPD={0.32328767123288954,0.3232876712330024},default.rate_median=8.92455972395866E-4,length_median=0.010010366494044999,location="North",location.prob=1.0,location.set={"North"},location.rate_range={0.42448391338960223,1.331227935658132},height=0.3232876712331445]:1.807461395587E-4)[&length_range={4.497496339184E-6,0.05654020490554},default.rate_95%_HPD={8.152489500727323E-4,9.771991110270237E-4},length_95%_HPD={4.497496339184E-6,0.03271554351907},default.rate_range={8.00745769803683E-4,9.999859899412732E-4},default.rate=8.940751727486678E-4,length=0.010900760342413494,posterior=0.02587037037037037,location.rate_95%_HPD={0.5853061988188171,1.0206176924150523},location.rate_median=0.8029250570595665,height_median=0.3337797430293152,location.set.prob={1.0},height_range={0.3232903938627675,0.37890670668670623},location.rate=0.8055465418025048,height_95%_HPD={0.3232903938627675,0.3571740506288139},default.rate_median=8.936208518441659E-4,length_median=0.007319762147598,location="North",location.prob=1.0,location.set={"North"},location.rate_range={0.4552770748290633,1.1975479825718087},height=0.3362864045725622]:0.0153356163642)[&length_range={6.680567343209E-6,0.06154357490138},default.rate_95%_HPD={8.113771432724681E-4,9.695446552675794E-4},length_95%_HPD={6.680567343209E-6,0.03772662261658},default.rate_range={8.011184253935057E-4,9.98952536457872E-4},default.rate=8.945495331366126E-4,length=0.01271002528820068,posterior=0.02762962962962963,location.rate_95%_HPD={0.5948367626180945,1.0288814315075583},location.rate_median=0.8022254751180768,height_median=0.3372087228928977,location.set.prob={1.0},height_range={0.3233535545397237,0.3830800506666425},location.rate=0.8055411624227021,height_95%_HPD={0.3233993237989007,0.3573663820974687},default.rate_median=8.953549869541971E-4,length_median=0.0089773122679745,location="North",location.prob=1.0,location.set={"North"},location.rate_range={0.4866586024721488,1.1949531717830477},height=0.33883544004703375]:0.01503355791806,627[&length_range={0.001359249306643,0.1323870731371},default.rate_95%_HPD={8.107212746362808E-4,9.728337194427039E-4},length_95%_HPD={0.02160004821629,0.08573492617568},default.rate_range={8.000261883460774E-4,9.999956221596782E-4},default.rate=8.93447556451968E-4,length=0.045628306747293554,location.rate_95%_HPD={0.5897047145561718,1.0247004167779792},location.rate_median=0.8028053243761422,height_median=0.28767123287684637,location.set.prob={1.0},height_range={0.287671232876729,0.2876712328769682},location.rate=0.8073631393398963,height_95%_HPD={0.28767123287678975,0.28767123287690305},default.rate_median=8.92455972395866E-4,length_median=0.044119679812165,location="North",location.prob=1.0,location.set={"North"},location.rate_range={0.42448391338960223,1.331227935658132},height=0.2876712328765847]:0.06616635877792)[&length_range={5.099867873504E-6,0.0810125448334},default.rate_95%_HPD={8.136742804102236E-4,9.776041961339196E-4},length_95%_HPD={5.099867873504E-6,0.04125014252612},default.rate_range={8.0081710543741E-4,9.999189724408785E-4},default.rate=8.96445629417805E-4,length=0.01486649033501942,posterior=0.08068518518518518,location.rate_95%_HPD={0.5855974322365033,1.0199153724058718},location.rate_median=0.795596453763559,height_median=0.3382997356532068,location.set.prob={1.0},height_range={0.3232901056092178,0.3911476695008678},location.rate=0.7998144270722694,height_95%_HPD={0.3232901056092178,0.3622240673009315},default.rate_median=8.95918271873217E-4,length_median=0.01150064002107,location="North",location.prob=1.0,location.set={"North"},location.rate_range={0.4630148418028432,1.3138309017180168},height=0.3402510163956065]:0.01501739006564,(77[&length_range={1.502269688264E-4,0.08902122441296},default.rate_95%_HPD={8.107212746362808E-4,9.728337194427039E-4},length_95%_HPD={0.00479564588329,0.0526916783334},default.rate_range={8.000261883460774E-4,9.999956221596782E-4},default.rate=8.93447556451968E-4,length=0.027845070286454703,location.rate_95%_HPD={0.5897047145561718,1.0247004167779792},location.rate_median=0.8028053243761422,height_median=0.3232876712329471,location.set.prob={1.0},height_range={0.32328767123283003,0.32328767123306323},location.rate=0.8073631393398963,height_95%_HPD={0.32328767123289154,0.3232876712330044},default.rate_median=8.92455972395866E-4,length_median=0.02703350058163,location="North",location.prob=1.0,location.set={"North"},location.rate_range={0.42448391338960223,1.331227935658132},height=0.3232876712331445]:0.03794656547834,((((161[&length_range={2.188671939188E-4,0.07611024649914},default.rate_95%_HPD={8.107212746362808E-4,9.728337194427039E-4},length_95%_HPD={0.006782136938433,0.04478053833573},default.rate_range={8.000261883460774E-4,9.999956221596782E-4},default.rate=8.93447556451968E-4,length=0.02566539268549033,location.rate_95%_HPD={0.5897047145561718,1.0247004167779792},location.rate_median=0.8028053243761422,height_median=0.29041095890420365,location.set.prob={1.0},height_range={0.29041095890408986,0.29041095890432056},location.rate=0.8073631393398963,height_95%_HPD={0.2904109589041459,0.29041095890425994},default.rate_median=8.92455972395866E-4,length_median=0.024658409586164998,location="CentreWest",location.prob=1.0,location.set={"CentreWest"},location.rate_range={0.42448391338960223,1.331227935658132},height=0.2904109589039379]:0.03693384234105,78[&length_range={6.318105897368E-5,0.1032561644788},default.rate_95%_HPD={8.107212746362808E-4,9.728337194427039E-4},length_95%_HPD={0.008939329382865,0.06341668123433},default.rate_range={8.000261883460774E-4,9.999956221596782E-4},default.rate=8.93447556451968E-4,length=0.039253567103183395,location.rate_95%_HPD={0.5897047145561718,1.0247004167779792},location.rate_median=0.8028053243761422,height_median=0.2712328767124744,location.set.prob={1.0},height_range={0.27123287671235885,0.27123287671258955},location.rate=0.8073631393398963,height_95%_HPD={0.27123287671241725,0.2712328767125315},default.rate_median=8.92455972395866E-4,length_median=0.042110203044165004,location="North",location.prob=1.0,location.set={"North"},location.rate_range={0.42448391338960223,1.331227935658132},height=0.27123287671227264]:0.05611192453278)[&length_range={2.229871884918E-7,0.04813527672997},default.rate_95%_HPD={8.099607561143238E-4,9.716797377591484E-4},length_95%_HPD={2.229871884918E-7,0.01799032239235},default.rate_range={8.000925372835323E-4,9.999859899412732E-4},default.rate=8.921915852464565E-4,length=0.006040321439329742,posterior=0.26935185185185184,location.rate_95%_HPD={0.595490421037762,1.0294046960499195},location.rate_median=0.7993258062989304,height_median=0.3138501670395442,location.set.prob={0.0030938466827088347,0.9969061533172912},height_range={0.29091830155059,0.35449282394215226},location.rate=0.8046540855256193,height_95%_HPD={0.2976716413157895,0.3339370827240732},default.rate_median=8.911227595623809E-4,length_median=0.004186188477172,location="North",location.prob=0.9969061533172912,location.set={"CentreWest","North"},location.rate_range={0.44788586148613785,1.331227935658132},height=0.31427273201102535]:1.853419464032E-5,50[&length_range={0.03841934544266,0.1429584670203},default.rate_95%_HPD={8.107212746362808E-4,9.728337194427039E-4},length_95%_HPD={0.04765364222419,0.1029213569371},default.rate_range={8.000261883460774E-4,9.999956221596782E-4},default.rate=8.93447556451968E-4,length=0.07801491502782111,location.rate_95%_HPD={0.5897047145561718,1.0247004167779792},location.rate_median=0.8028053243761422,height_median=0.23287671232878895,location.set.prob={1.0},height_range={0.23287671232866547,0.23287671232890905},location.rate=0.8073631393398963,height_95%_HPD={0.2328767123287298,0.23287671232884666},default.rate_median=8.92455972395866E-4,length_median=0.080660962777925,location="North",location.prob=1.0,location.set={"North"},location.rate_range={0.42448391338960223,1.331227935658132},height=0.2328767123289428]:0.0944866231111)[&length_range={5.77402709917E-5,0.07010557582653},default.rate_95%_HPD={8.10731081592703E-4,9.72856313647979E-4},length_95%_HPD={2.807891645639E-4,0.03102825782102},default.rate_range={8.000261883460774E-4,9.999956221596782E-4},default.rate=8.934438465076933E-4,length=0.012966644721838925,posterior=0.9992037037037037,location.rate_95%_HPD={0.5897047145561718,1.0247004167779792},location.rate_median=0.80281218510952,height_median=0.31761413190697513,location.set.prob={0.0010934633133791723,0.998813870304131,9.266638248976036E-5},height_range={0.2906298260981218,0.37583517934905897},location.rate=0.8073771624872639,height_95%_HPD={0.29936779178733797,0.3380616471719749},default.rate_median=8.924543278847628E-4,length_median=0.0109162812687,location="North",location.prob=0.998813870304131,location.set={"CentreWest","North","Northeast"},location.rate_range={0.42448391338960223,1.331227935658132},height=0.3189214067900979]:0.009781156042927,((((314[&length_range={5.863355537206E-8,0.08109531787001},default.rate_95%_HPD={8.107212746362808E-4,9.728337194427039E-4},length_95%_HPD={5.863355537206E-8,0.02603843037245},default.rate_range={8.000261883460774E-4,9.999956221596782E-4},default.rate=8.93447556451968E-4,length=0.00881566345513924,location.rate_95%_HPD={0.5897047145561718,1.0247004167779792},location.rate_median=0.8028053243761422,height_median=0.23013698630143173,location.set.prob={1.0},height_range={0.23013698630129956,0.23013698630156604},location.rate=0.8073631393398963,height_95%_HPD={0.230136986301373,0.2301369863014886},default.rate_median=8.92455972395866E-4,length_median=0.0062775571263315,location="RJ",location.prob=1.0,location.set={"RJ"},location.rate_range={0.42448391338960223,1.331227935658132},height=0.23013698630158463]:0.01638604531626,315[&length_range={5.863355537206E-8,0.08109531787001},default.rate_95%_HPD={8.107212746362808E-4,9.728337194427039E-4},length_95%_HPD={4.186678891627E-7,0.02603843037245},default.rate_range={8.000261883460774E-4,9.999956221596782E-4},default.rate=8.93447556451968E-4,length=0.00881464985866565,location.rate_95%_HPD={0.5897047145561718,1.0247004167779792},location.rate_median=0.8028053243761422,height_median=0.23013698630143173,location.set.prob={1.0},height_range={0.23013698630129956,0.23013698630156604},location.rate=0.8073631393398963,height_95%_HPD={0.23013698630137303,0.23013698630148863},default.rate_median=8.92455972395866E-4,length_median=0.0062775571263315,location="RJ",location.prob=1.0,location.set={"RJ"},location.rate_range={0.42448391338960223,1.331227935658132},height=0.23013698630158463]:0.01638604531626)[&length_range={1.325352030833E-4,0.1504223658877},default.rate_95%_HPD={8.107357660604222E-4,9.72856313647979E-4},length_95%_HPD={0.005017951625426,0.08436135664659},default.rate_range={8.000261883460774E-4,9.999956221596782E-4},default.rate=8.934540026180184E-4,length=0.039148224852836346,posterior=0.9997962962962963,location.rate_95%_HPD={0.5897047145561718,1.0247004167779792},location.rate_median=0.8028296691263126,height_median=0.2364131955394569,location.set.prob={1.8522291577914018E-5,0.9987775287558577,1.8522291577914018E-5,1.2965604104539814E-4,3.7044583155828036E-5,0.001018726036785271},height_range={0.23013704493503845,0.3112323041714924},location.rate=0.8073806441944953,height_95%_HPD={0.23013704493503845,0.2561743650733615},default.rate_median=8.924699691856455E-4,length_median=0.0341291871701,location="RJ",location.prob=0.9987775287558577,location.set={"CentreWest","RJ","South","North","Southeast","Northeast"},location.rate_range={0.42448391338960223,1.331227935658132},height=0.2389496347494431]:0.0181726655753,((453[&length_range={5.124683120462E-4,0.2226401743448},default.rate_95%_HPD={8.107212746362808E-4,9.728337194427039E-4},length_95%_HPD={0.07566869023333,0.151312613308},default.rate_range={8.000261883460774E-4,9.999956221596782E-4},default.rate=8.93447556451968E-4,length=0.12445962163053917,location.rate_95%_HPD={0.5897047145561718,1.0247004167779792},location.rate_median=0.8028053243761422,height_median=0.13972602739727336,location.set.prob={1.0},height_range={0.13972602739712614,0.13972602739742723},location.rate=0.8073631393398963,height_95%_HPD={0.13972602739719409,0.1397260273973554},default.rate_median=8.92455972395866E-4,length_median=0.1307327592916,location="South",location.prob=1.0,location.set={"South"},location.rate_range={0.42448391338960223,1.331227935658132},height=0.13972602739716922]:0.08563530803803,447[&length_range={1.936476754227E-7,0.1508697175136},default.rate_95%_HPD={8.107212746362808E-4,9.728337194427039E-4},length_95%_HPD={1.936476754227E-7,0.1037285421349},default.rate_range={8.000261883460774E-4,9.999956221596782E-4},default.rate=8.93447556451968E-4,length=0.034227667647903505,location.rate_95%_HPD={0.5897047145561718,1.0247004167779792},location.rate_median=0.8028053243761422,height_median=0.21643835616441745,location.set.prob={1.0},height_range={0.21643835616428372,0.21643835616455503},location.rate=0.8073631393398963,height_95%_HPD={0.2164383561643547,0.21643835616447804},default.rate_median=8.92455972395866E-4,length_median=0.02409172050593,location="North",location.prob=1.0,location.set={"North"},location.rate_range={0.42448391338960223,1.331227935658132},height=0.2164383561645527]:0.008922979270887)[&length_range={1.42098725821E-5,0.1351881640151},default.rate_95%_HPD={8.149174347815843E-4,9.775998530619468E-4},length_95%_HPD={4.772799416639E-5,0.09621784207585},default.rate_range={8.000764837166105E-4,9.999189724408785E-4},default.rate=8.95565495607398E-4,length=0.036026608017030046,posterior=0.07862962962962963,location.rate_95%_HPD={0.5976135978934106,1.0145989818311563},location.rate_median=0.7998026682784862,height_median=0.23004732218662383,location.set.prob={0.002826189354686764,4.710315591144607E-4,0.9903438530381535,0.006358926048045219},height_range={0.21643854981209337,0.31908208805911575},location.rate=0.8041189736225961,height_95%_HPD={0.21643854981209337,0.25913246329399353},default.rate_median=8.9472584852975E-4,length_median=0.025199185564315,location="North",location.prob=0.9903438530381535,location.set={"South","RJ","North","Northeast"},location.rate_range={0.4448164112813023,1.266688074931585},height=0.23325935021995026]:0.03082321265093,180[&length_range={0.03019303493538,0.296382145197},default.rate_95%_HPD={8.107212746362808E-4,9.728337194427039E-4},length_95%_HPD={0.1323910087645,0.2152752170836},default.rate_range={8.000261883460774E-4,9.999956221596782E-4},default.rate=8.93447556451968E-4,length=0.1635809501466957,location.rate_95%_HPD={0.5897047145561718,1.0247004167779792},location.rate_median=0.8028053243761422,height_median=0.07671232876714412,location.set.prob={1.0},height_range={0.07671232876699141,0.07671232876730355},location.rate=0.8073631393398963,height_95%_HPD={0.07671232876705791,0.07671232876722495},default.rate_median=8.92455972395866E-4,length_median=0.16051702429275,location="CentreWest",location.prob=1.0,location.set={"CentreWest"},location.rate_range={0.42448391338960223,1.331227935658132},height=0.07671232876714193]:0.1794722193191)[&length_range={4.241854223713E-5,0.1543511880246},default.rate_95%_HPD={8.142762559853756E-4,9.770344488958496E-4},length_95%_HPD={1.649602516249E-4,0.09944619962887},default.rate_range={8.001099195175662E-4,9.999956221596782E-4},default.rate=8.969115469806313E-4,length=0.05702527463316431,posterior=0.136,location.rate_95%_HPD={0.6028305997520624,1.0390093555083444},location.rate_median=0.8035897311120943,height_median=0.24213626667912497,location.set.prob={9.531590413943355E-4,0.0025871459694989107,9.531590413943355E-4,0.9782135076252724,1.3616557734204794E-4,0.01715686274509804},height_range={0.21644621475945014,0.33541129076666926},location.rate=0.8090899654274337,height_95%_HPD={0.21644621475945014,0.2698133788502237},default.rate_median=8.958212838069473E-4,length_median=0.059945664964105,location="North",location.prob=0.9782135076252724,location.set={"CentreWest","South","RJ","North","Southeast","Northeast"},location.rate_range={0.4448164112813023,1.266688074931585},height=0.24354638824991162]:0.008511149106752)[&length_range={5.024481202209E-7,0.1059701108881},default.rate_95%_HPD={8.186822208459522E-4,9.792970987327599E-4},length_95%_HPD={5.024481202209E-7,0.07665083881871},default.rate_range={8.049491294070336E-4,9.982904080816965E-4},default.rate=8.987740101552304E-4,length=0.04078197825406192,posterior=0.023777777777777776,location.rate_95%_HPD={0.6071454860633669,1.0281262060829768},location.rate_median=0.8081222809229021,height_median=0.2650765480831694,location.set.prob={0.002336448598130841,0.01791277258566978,0.007009345794392523,0.794392523364486,7.78816199376947E-4,0.17757009345794392},height_range={0.23627134416120196,0.3347255600558354},location.rate=0.8125485541469115,height_95%_HPD={0.2460298932317875,0.3168733874575519},default.rate_median=8.974572783819069E-4,length_median=0.0451924893253,location="North",location.prob=0.794392523364486,location.set={"CentreWest","RJ","South","North","Southeast","Northeast"},location.rate_range={0.5475718279406159,1.1691865102930434},height=0.26874176822613643]:0.04995660117487,(((107[&length_range={2.385460205478E-7,0.0798506268265},default.rate_95%_HPD={8.107212746362808E-4,9.728337194427039E-4},length_95%_HPD={2.385460205478E-7,0.03723338288839},default.rate_range={8.000261883460774E-4,9.999956221596782E-4},default.rate=8.93447556451968E-4,length=0.012492102775085605,location.rate_95%_HPD={0.5897047145561718,1.0247004167779792},location.rate_median=0.8028053243761422,height_median=0.2794520547945467,location.set.prob={1.0},height_range={0.27945205479442775,0.2794520547946576},location.rate=0.8073631393398963,height_95%_HPD={0.27945205479448876,0.279452054794603},default.rate_median=8.92455972395866E-4,length_median=0.0077135780414925,location="Northeast",location.prob=1.0,location.set={"Northeast"},location.rate_range={0.42448391338960223,1.331227935658132},height=0.27945205479433805]:0.002895012320534,106[&length_range={1.797095278699E-7,0.09233226086626},default.rate_95%_HPD={8.107212746362808E-4,9.728337194427039E-4},length_95%_HPD={1.797095278699E-7,0.03715550222689},default.rate_range={8.000261883460774E-4,9.999956221596782E-4},default.rate=8.93447556451968E-4,length=0.012445784774935917,location.rate_95%_HPD={0.5897047145561718,1.0247004167779792},location.rate_median=0.8028053243761422,height_median=0.2794520547945467,location.set.prob={1.0},height_range={0.27945205479443774,0.2794520547946636},location.rate=0.8073631393398963,height_95%_HPD={0.27945205479448887,0.279452054794603},default.rate_median=8.92455972395866E-4,length_median=0.0076308818741765,location="Northeast",location.prob=1.0,location.set={"Northeast"},location.rate_range={0.42448391338960223,1.331227935658132},height=0.279452054794338]:0.002895012320534)[&length_range={2.282175510293E-6,0.06756499597392},default.rate_95%_HPD={8.139706393733805E-4,9.763796980973198E-4},length_95%_HPD={2.282175510293E-6,0.0330516142163},default.rate_range={8.000261883460774E-4,9.994443270041123E-4},default.rate=8.938410571820666E-4,length=0.010862929858658795,posterior=0.2142962962962963,location.rate_95%_HPD={0.5895819865346104,1.0263251275998857},location.rate_median=0.8043791049432831,height_median=0.2840486743792765,location.set.prob={1.0},height_range={0.2794539209851065,0.3357741443272413},location.rate=0.8099948387271817,height_95%_HPD={0.2794539209851065,0.3123844301383377},default.rate_median=8.927120715296289E-4,length_median=0.0066402583494595,location="Northeast",location.prob=1.0,location.set={"Northeast"},location.rate_range={0.4413680964163052,1.331227935658132},height=0.2871687032227696]:0.00229245067385,105[&length_range={6.164370656242E-5,0.09355860926266},default.rate_95%_HPD={8.107212746362808E-4,9.728337194427039E-4},length_95%_HPD={4.134125016453E-4,0.04255236847414},default.rate_range={8.000261883460774E-4,9.999956221596782E-4},default.rate=8.93447556451968E-4,length=0.019665169368788548,location.rate_95%_HPD={0.5897047145561718,1.0247004167779792},location.rate_median=0.8028053243761422,height_median=0.27945205479454677,location.set.prob={1.0},height_range={0.27945205479443375,0.2794520547946616},location.rate=0.8073631393398963,height_95%_HPD={0.27945205479448976,0.2794520547946042},default.rate_median=8.92455972395866E-4,length_median=0.014884112797470001,location="Northeast",location.prob=1.0,location.set={"Northeast"},location.rate_range={0.42448391338960223,1.331227935658132},height=0.27945205479433827]:0.005187462994384)[&length_range={1.085389614619E-5,0.06808375569462},default.rate_95%_HPD={8.105096755691452E-4,9.735651227079933E-4},length_95%_HPD={1.085389614619E-5,0.02819897214306},default.rate_range={8.002681563102164E-4,9.990919127156196E-4},default.rate=8.936224653253803E-4,length=0.008568270574273416,posterior=0.07372222222222222,location.rate_95%_HPD={0.6026146978627683,1.0312013517448984},location.rate_median=0.805711693479978,height_median=0.2918843325773597,location.set.prob={5.023863350916855E-4,0.9994976136649083},height_range={0.27965184545902094,0.3440789206906516},location.rate=0.8098422754402135,height_95%_HPD={0.28094583253158345,0.3181270697290377},default.rate_median=8.916206404611883E-4,length_median=0.004952690075892,location="Northeast",location.prob=0.9994976136649083,location.set={"North","Northeast"},location.rate_range={0.4448164112813023,1.331227935658132},height=0.29708323686187565]:0.001938834682688,(1[&length_range={5.141544706655E-8,0.09316812235265},default.rate_95%_HPD={8.107212746362808E-4,9.728337194427039E-4},length_95%_HPD={5.141544706655E-8,0.04377511621018},default.rate_range={8.000261883460774E-4,9.999956221596782E-4},default.rate=8.93447556451968E-4,length=0.009540073525212914,location.rate_95%_HPD={0.5897047145561718,1.0247004167779792},location.rate_median=0.8028053243761422,height_median=0.2684931506848899,location.set.prob={1.0},height_range={0.26849315068477686,0.2684931506850042},location.rate=0.8073631393398963,height_95%_HPD={0.26849315068483093,0.2684931506849457},default.rate_median=8.92455972395866E-4,length_median=0.0040322925883815,location="Northeast",location.prob=1.0,location.set={"Northeast"},location.rate_range={0.42448391338960223,1.331227935658132},height=0.2684931506847275]:0.003169779531845,112[&length_range={1.666523633731E-6,0.1455650522549},default.rate_95%_HPD={8.107212746362808E-4,9.728337194427039E-4},length_95%_HPD={1.666523633731E-6,0.09331604748054},default.rate_range={8.000261883460774E-4,9.999956221596782E-4},default.rate=8.93447556451968E-4,length=0.045142063981143205,location.rate_95%_HPD={0.5897047145561718,1.0247004167779792},location.rate_median=0.8028053243761422,height_median=0.2164383561644171,location.set.prob={1.0},height_range={0.2164383561642962,0.21643835616457457},location.rate=0.8073631393398963,height_95%_HPD={0.2164383561643584,0.2164383561644751},default.rate_median=8.92455972395866E-4,length_median=0.042915695620265,location="Northeast",location.prob=1.0,location.set={"Northeast"},location.rate_range={0.42448391338960223,1.331227935658132},height=0.21643835616455112]:0.05522457405232)[&length_range={3.177925967379E-7,0.06212776144273},default.rate_95%_HPD={8.190130605068456E-4,9.80571603253407E-4},length_95%_HPD={3.177925967379E-7,0.03933658498125},default.rate_range={8.001099195175662E-4,9.994638124414033E-4},default.rate=8.958516223660846E-4,length=0.012226882197549168,posterior=0.021425925925925925,location.rate_95%_HPD={0.6071454860633669,1.0243884075252545},location.rate_median=0.7911725966609185,height_median=0.279153640362683,location.set.prob={1.0},height_range={0.2687671528276335,0.33455446227266916},location.rate=0.7941150897430564,height_95%_HPD={0.2690577029373091,0.31273210740150337},default.rate_median=8.950068316653968E-4,length_median=0.008746393271784,location="Northeast",location.prob=1.0,location.set={"Northeast"},location.rate_range={0.503917657153791,1.1691865102930434},height=0.2821248242960732]:0.01491542225488)[&length_range={2.984893824276E-5,0.07075434655087},default.rate_95%_HPD={8.178318474599557E-4,9.792970987327599E-4},length_95%_HPD={2.984893824276E-5,0.0452886776848},default.rate_range={8.029293754409869E-4,9.987320694287802E-4},default.rate=8.930535381299336E-4,length=0.01868530371415399,posterior=0.02987037037037037,location.rate_95%_HPD={0.6000832382508906,1.0277386415571137},location.rate_median=0.7928663715458122,height_median=0.3074968000563888,location.set.prob={0.005579665220086794,0.9944203347799132},height_range={0.2821976358568241,0.35412693454625915},location.rate=0.8026369422649156,height_95%_HPD={0.2839322473385581,0.3278332533074634},default.rate_median=8.896755520338951E-4,length_median=0.01595055866709,location="Northeast",location.prob=0.9944203347799132,location.set={"North","Northeast"},location.rate_range={0.473303510504326,1.1531411809006133},height=0.306434682721
```
