## Supplementary File S1 for "Epidemiological dynamics of SARS-CoV-2 VOC Gamma in Rio de Janeiro, Brazil": P.1_113_skygrid.MCCtree.treefile (part 2 of 2)

```
79053]:0.02807394589624)[&length_range={3.60076632494E-6,0.08281285082931},default.rate_95%_HPD={8.137847716516096E-4,9.751367552817322E-4},length_95%_HPD={3.60076632494E-6,0.04372537951603},default.rate_range={8.002475383216978E-4,9.999956221596782E-4},default.rate=8.978643979789493E-4,length=0.018002376226034584,posterior=0.3417777777777778,location.rate_95%_HPD={0.6052095977923457,1.0401337866712934},location.rate_median=0.8107875645609348,height_median=0.31331257883516556,location.set.prob={1.0836584308625921E-4,1.6254876462938882E-4,0.2567186822713481,0.7430104031209362},height_range={0.28164791957655066,0.3705017125561943},location.rate=0.8167077487659878,height_95%_HPD={0.2861775885360629,0.33418456201456104},default.rate_median=8.979896932417965E-4,length_median=0.015286204425270001,location="Northeast",location.prob=0.7430104031209362,location.set={"South","RJ","North","Northeast"},location.rate_range={0.4612170947044722,1.2931507878716224},height=0.3105652266316889]:0.02231025691214,14[&length_range={1.543511924361E-4,0.1028740760451},default.rate_95%_HPD={8.107212746362808E-4,9.728337194427039E-4},length_95%_HPD={0.009408747790383,0.05649438021797},default.rate_range={8.000261883460774E-4,9.999956221596782E-4},default.rate=8.93447556451968E-4,length=0.0316905923495727,location.rate_95%_HPD={0.5897047145561718,1.0247004167779792},location.rate_median=0.8028053243761422,height_median=0.29041095890420354,location.set.prob={1.0},height_range={0.2904109589040921,0.29041095890431956},location.rate=0.8073631393398963,height_95%_HPD={0.29041095890414576,0.2904109589042596},default.rate_median=8.92455972395866E-4,length_median=0.029659336078685,location="North",location.prob=1.0,location.set={"North"},location.rate_range={0.42448391338960223,1.331227935658132},height=0.2904109589039381]:0.04655159637579)[&length_range={8.719868085927E-7,0.05405987860724},default.rate_95%_HPD={8.110489343575346E-4,9.720796344043174E-4},length_95%_HPD={8.719868085927E-7,0.02361168335537},default.rate_range={8.000925372835323E-4,9.999956221596782E-4},default.rate=8.971569455658016E-4,length=0.0077843828255239386,posterior=0.11455555555555555,location.rate_95%_HPD={0.6002855121379265,1.036930464121191},location.rate_median=0.805235199569853,height_median=0.32165386842284627,location.set.prob={0.9877141933397996,0.012285806660200453},height_range={0.291729981120048,0.3670098006927862},location.rate=0.8109673250966891,height_95%_HPD={0.3034513598540912,0.3422151218378905},default.rate_median=8.967201617292665E-4,length_median=0.0055893367042575,location="North",location.prob=0.9877141933397996,location.set={"North","Northeast"},location.rate_range={0.4678605747536993,1.2931507878716224},height=0.32300901804015286]:1.819362028293E-4)[&length_range={1.136875649899E-6,0.04656250300305},default.rate_95%_HPD={8.156206686733967E-4,9.775105294688813E-4},length_95%_HPD={1.136875649899E-6,0.01530834020867},default.rate_range={8.002475383216978E-4,9.999956221596782E-4},default.rate=8.960116417485376E-4,length=0.005028391371332497,posterior=0.052592592592592594,location.rate_95%_HPD={0.6040885728091916,1.0429027061889053},location.rate_median=0.809960015674724,height_median=0.3298197638988585,location.set.prob={0.9992957746478873,7.042253521126761E-4},height_range={0.3015719817325753,0.37740041352040143},location.rate=0.8153436276383232,height_95%_HPD={0.3130494145040672,0.35040548264597565},default.rate_median=8.958328084190888E-4,length_median=0.003460108849528,location="North",location.prob=0.9992957746478873,location.set={"North","Northeast"},location.rate_range={0.4686200110533703,1.2508414122863154},height=0.3303727599842259]:0.00811973881904,91[&length_range={3.813500854544E-7,0.08313233563495},default.rate_95%_HPD={8.107212746362808E-4,9.728337194427039E-4},length_95%_HPD={2.35555894651E-6,0.02999894889933},default.rate_range={8.000261883460774E-4,9.999956221596782E-4},default.rate=8.93447556451968E-4,length=0.012497865478073874,location.rate_95%_HPD={0.5897047145561718,1.0247004167779792},location.rate_median=0.8028053243761422,height_median=0.30958904109593277,location.set.prob={1.0},height_range={0.3095890410958181,0.30958904109604657},location.rate=0.8073631393398963,height_95%_HPD={0.3095890410958765,0.30958904109599006},default.rate_median=8.92455972395866E-4,length_median=0.009894980959556,location="North",location.prob=1.0,location.set={"North"},location.rate_range={0.42448391338960223,1.331227935658132},height=0.3095890410959127]:0.03567518920593)[&length_range={8.350956999914E-6,0.07682518160584},default.rate_95%_HPD={8.110103706750028E-4,9.72982754951135E-4},length_95%_HPD={3.725312300932E-4,0.04014232717863},default.rate_range={8.000261883460774E-4,9.999956221596782E-4},default.rate=8.934413876929928E-4,length=0.016888740009572526,posterior=0.9913703703703703,location.rate_95%_HPD={0.5894677616722185,1.0247004167779792},location.rate_median=0.8029255302799823,height_median=0.3364404469238531,location.set.prob={0.9987671386408637,0.0012328613591362498},height_range={0.3098754139769469,0.39682128640586395},location.rate=0.8074249701098604,height_95%_HPD={0.31824720419611696,0.3596233366492447},default.rate_median=8.924756045250773E-4,length_median=0.0143165276988,location="North",location.prob=0.9987671386408637,location.set={"North","Northeast"},location.rate_range={0.42448391338960223,1.331227935658132},height=0.33770284540398066]:0.01597000640942)[&length_range={4.242824424572E-7,0.0543792100068},default.rate_95%_HPD={8.137215945610779E-4,9.70226785590049E-4},length_95%_HPD={4.242824424572E-7,0.02091442615534},default.rate_range={8.001530813600086E-4,9.999956221596782E-4},default.rate=8.941352922256761E-4,length=0.006686199927764162,posterior=0.07837037037037037,location.rate_95%_HPD={0.5999309336316714,1.0353420241258846},location.rate_median=0.8042712837580202,height_median=0.3527126202403329,location.set.prob={1.0},height_range={0.32538967435404986,0.3934351747126356},location.rate=0.8092462647298104,height_95%_HPD={0.3323107463842833,0.376074586164566},default.rate_median=8.933834374567785E-4,length_median=0.0046059178390449994,location="North",location.prob=1.0,location.set={"North"},location.rate_range={0.473303510504326,1.272501541216178},height=0.3538849252166776]:0.007620745009121)[&length_range={2.999075078169E-6,0.05894599005695},default.rate_95%_HPD={8.07179896977326E-4,9.719740094905173E-4},length_95%_HPD={2.999075078169E-6,0.02387282656971},default.rate_range={8.003869941215548E-4,9.999189724408785E-4},default.rate=8.976619730075128E-4,length=0.007457827400929597,posterior=0.0587962962962963,location.rate_95%_HPD={0.5932116290216183,1.0324907305685316},location.rate_median=0.8036007546494411,height_median=0.3567135466917908,location.set.prob={1.0},height_range={0.3292081703997878,0.39545645370576776},location.rate=0.8075858629632736,height_95%_HPD={0.33749843300025223,0.3792788383214627},default.rate_median=8.974517061891402E-4,length_median=0.00503418463673,location="North",location.prob=1.0,location.set={"North"},location.rate_range={0.44788586148613785,1.266688074931585},height=0.35780885074292285]:0.00378333860082,69[&length_range={6.698722138915E-5,0.08227027978043},default.rate_95%_HPD={8.107212746362808E-4,9.728337194427039E-4},length_95%_HPD={0.001011574090097,0.04247309622504},default.rate_range={8.000261883460774E-4,9.999956221596782E-4},default.rate=8.93447556451968E-4,length=0.019393564035854065,location.rate_95%_HPD={0.5897047145561718,1.0247004167779792},location.rate_median=0.8028053243761422,height_median=0.33150684931501934,location.set.prob={1.0},height_range={0.33150684931489904,0.331506849315138},location.rate=0.8073631393398963,height_95%_HPD={0.331506849314962,0.3315068493150747},default.rate_median=8.92455972395866E-4,length_median=0.017984057602385,location="North",location.prob=1.0,location.set={"North"},location.rate_range={0.42448391338960223,1.331227935658132},height=0.33150684931518354]:0.0411314710062)[&length_range={3.294548310578E-5,0.08309962152999},default.rate_95%_HPD={8.113466642895754E-4,9.755198284544594E-4},length_95%_HPD={3.726781202757E-4,0.03758940918194},default.rate_range={8.000261883460774E-4,9.999956221596782E-4},default.rate=8.953395800896726E-4,length=0.01735648562649316,posterior=0.6295185185185185,location.rate_95%_HPD={0.5920779907518516,1.0265588984665628},location.rate_median=0.8023220711811664,height_median=0.36540767824841247,location.set.prob={1.0},height_range={0.3347294495148815,0.42324030049325123},location.rate=0.8066919031028592,height_95%_HPD={0.3431911714785628,0.38649094680737583},default.rate_median=8.948384661015987E-4,length_median=0.015621342742705002,location="North",location.prob=1.0,location.set={"North"},location.rate_range={0.42448391338960223,1.3138309017180168},height=0.3657829706969852]:0.01748436562067,((74[&length_range={8.104387810848E-8,0.1028077237369},default.rate_95%_HPD={8.107212746362808E-4,9.728337194427039E-4},length_95%_HPD={0.00145358304175,0.06198939422673},default.rate_range={8.000261883460774E-4,9.999956221596782E-4},default.rate=8.93447556451968E-4,length=0.027197530411529943,location.rate_95%_HPD={0.5897047145561718,1.0247004167779792},location.rate_median=0.8028053243761422,height_median=0.3287671232876619,location.set.prob={1.0},height_range={0.32876712328754953,0.3287671232877768},location.rate=0.8073631393398963,height_95%_HPD={0.3287671232876056,0.32876712328771796},default.rate_median=8.92455972395866E-4,length_median=0.024396992069905,location="North",location.prob=1.0,location.set={"North"},location.rate_range={0.42448391338960223,1.331227935658132},height=0.3287671232878367]:0.02318361733121,85[&length_range={7.379609676805E-5,0.106864687423},default.rate_95%_HPD={8.107212746362808E-4,9.728337194427039E-4},length_95%_HPD={0.003948160318546,0.06261660134033},default.rate_range={8.000261883460774E-4,9.999956221596782E-4},default.rate=8.93447556451968E-4,length=0.030726165237773814,location.rate_95%_HPD={0.5897047145561718,1.0247004167779792},location.rate_median=0.8028053243761422,height_median=0.32876712328766194,location.set.prob={1.0},height_range={0.32876712328753,0.32876712328778274},location.rate=0.8073631393398963,height_95%_HPD={0.3287671232876057,0.32876712328771807},default.rate_median=8.92455972395866E-4,length_median=0.02799523433722,location="North",location.prob=1.0,location.set={"North"},location.rate_range={0.42448391338960223,1.331227935658132},height=0.32876712328783686]:0.02318361733121)[&length_range={3.333569488784E-7,0.06382911507771},default.rate_95%_HPD={8.340323188983178E-4,9.84491837610779E-4},length_95%_HPD={3.333569488784E-7,0.03640080597817},default.rate_range={8.031997546344774E-4,9.98952536457872E-4},default.rate=8.969808260768481E-4,length=0.012361007653343,posterior=0.009462962962962963,location.rate_95%_HPD={0.6125388167361134,1.068292541556599},location.rate_median=0.7969242740179688,height_median=0.3522196104233476,location.set.prob={1.0},height_range={0.3311029550370731,0.39649069322007124},location.rate=0.8100505338279381,height_95%_HPD={0.3317494390269606,0.38197120713631305},default.rate_median=8.982994967501557E-4,length_median=0.008628188283969,location="North",location.prob=1.0,location.set={"North"},location.rate_range={0.4910681698675877,1.2238648759422686},height=0.3542045052963443]:0.03809000097056,(441[&length_range={0.02665376788333,0.2431489847117},default.rate_95%_HPD={8.107212746362808E-4,9.728337194427039E-4},length_95%_HPD={0.1179652236339,0.1909956771361},default.rate_range={8.000261883460774E-4,9.999956221596782E-4},default.rate=8.93447556451968E-4,length=0.14659964540175938,location.rate_95%_HPD={0.5897047145561718,1.0247004167779792},location.rate_median=0.8028053243761422,height_median=0.1863013698630312,location.set.prob={1.0},height_range={0.18630136986288237,0.18630136986318754},location.rate=0.8073631393398963,height_95%_HPD={0.18630136986294843,0.18630136986311197},default.rate_median=8.92455972395866E-4,length_median=0.1448739574809,location="North",location.prob=1.0,location.set={"North"},location.rate_range={0.42448391338960223,1.331227935658132},height=0.18630136986303117]:0.1514214167742,(12[&length_range={8.234276045238E-6,0.08617792365329},default.rate_95%_HPD={8.107212746362808E-4,9.728337194427039E-4},length_95%_HPD={6.54980360247E-4,0.04342507858611},default.rate_range={8.000261883460774E-4,9.999956221596782E-4},default.rate=8.93447556451968E-4,length=0.022984041682417262,location.rate_95%_HPD={0.5897047145561718,1.0247004167779792},location.rate_median=0.8028053243761422,height_median=0.29041095890420365,location.set.prob={1.0},height_range={0.2904109589040824,0.290410958904329},location.rate=0.8073631393398963,height_95%_HPD={0.2904109589041457,0.2904109589042597},default.rate_median=8.92455972395866E-4,length_median=0.023287107118405002,location="North",location.prob=1.0,location.set={"North"},location.rate_range={0.42448391338960223,1.331227935658132},height=0.29041095890393787]:0.02425699483996,((((264[&length_range={0.01923052910386,0.1821243747788},default.rate_95%_HPD={8.107212746362808E-4,9.728337194427039E-4},length_95%_HPD={0.04484656013245,0.1058109498197},default.rate_range={8.000261883460774E-4,9.999956221596782E-4},default.rate=8.93447556451968E-4,length=0.07949519536799714,location.rate_95%_HPD={0.5897047145561718,1.0247004167779792},location.rate_median=0.8028053243761422,height_median=0.16986301369865942,location.set.prob={1.0},height_range={0.16986301369852097,0.16986301369879114},location.rate=0.8073631393398963,height_95%_HPD={0.1698630136985998,0.1698630136987201},default.rate_median=8.92455972395866E-4,length_median=0.08137691986799,location="CentreWest",location.prob=1.0,location.set={"CentreWest"},location.rate_range={0.42448391338960223,1.331227935658132},height=0.16986301369868745]:0.08560322122274,265[&length_range={0.01836533040778,0.1717656744878},default.rate_95%_HPD={8.107212746362808E-4,9.728337194427039E-4},length_95%_HPD={0.04742014776016,0.1061342952904},default.rate_range={8.000261883460774E-4,9.999956221596782E-4},default.rate=8.93447556451968E-4,length=0.07936106905429167,location.rate_95%_HPD={0.5897047145561718,1.0247004167779792},location.rate_median=0.8028053243761422,height_median=0.16712328767130202,location.set.prob={1.0},height_range={0.1671232876711709,0.16712328767143003},location.rate=0.8073631393398963,height_95%_HPD={0.16712328767124185,0.16712328767136214},default.rate_median=8.92455972395866E-4,length_median=0.080182863706075,location="CentreWest",location.prob=1.0,location.set={"CentreWest"},location.rate_range={0.42448391338960223,1.331227935658132},height=0.16712328767134213]:0.0883429472501)[&length_range={1.193327171356E-6,0.07463823786901},default.rate_95%_HPD={8.074891339731059E-4,9.705177268086099E-4},length_95%_HPD={1.193327171356E-6,0.02918724236422},default.rate_range={8.000684667621226E-4,9.999859899412732E-4},default.rate=8.934001022208913E-4,length=0.009880576783561376,posterior=0.12768518518518518,location.rate_95%_HPD={0.5992588634539996,1.033008577065659},location.rate_median=0.8035578427575711,height_median=0.24514501303040082,location.set.prob={1.0},height_range={0.19540420525046598,0.31501956052621005},location.rate=0.8080931305785116,height_95%_HPD={0.2157787565950439,0.2664662165030506},default.rate_median=8.920951124020191E-4,length_median=0.006921593874191,location="CentreWest",location.prob=1.0,location.set={"CentreWest"},location.rate_range={0.44788586148613785,1.331227935658132},height=0.24443948240072974]:0.005887383516235,268[&length_range={9.741252049952E-4,0.1736261345127},default.rate_95%_HPD={8.107212746362808E-4,9.728337194427039E-4},length_95%_HPD={0.04465364244088,0.1023534105137},default.rate_range={8.000261883460774E-4,9.999956221596782E-4},default.rate=8.93447556451968E-4,length=0.07454665578859915,location.rate_95%_HPD={0.5897047145561718,1.0247004167779792},location.rate_median=0.8028053243761422,height_median=0.16986301369865936,location.set.prob={1.0},height_range={0.16986301369852408,0.16986301369878937},location.rate=0.8073631393398963,height_95%_HPD={0.16986301369859969,0.1698630136987176},default.rate_median=8.92455972395866E-4,length_median=0.07465966253188,location="CentreWest",location.prob=1.0,location.set={"CentreWest"},location.rate_range={0.42448391338960223,1.331227935658132},height=0.16986301369868734]:0.09149060473898)[&length_range={1.866617442003E-7,0.06479398534802},default.rate_95%_HPD={8.065863159255162E-4,9.694286481878947E-4},length_95%_HPD={1.866617442003E-7,0.02793718650781},default.rate_range={8.002734229094983E-4,9.993608996001963E-4},default.rate=8.933460315849644E-4,length=0.009422465700160507,posterior=0.06490740740740741,location.rate_95%_HPD={0.5885929458935588,1.0238646385302108},location.rate_median=0.8031760815034589,height_median=0.2508473674103717,location.set.prob={1.0},height_range={0.2087517137832609,0.291501349659506},location.rate=0.8082524520219788,height_95%_HPD={0.22320383200221014,0.26947826922153273},default.rate_median=8.925421554642582E-4,length_median=0.00674520973792,location="CentreWest",location.prob=1.0,location.set={"CentreWest"},location.rate_range={0.4903844008302818,1.2294940660645846},height=0.2484783237403238]:9.723120944155E-4,267[&length_range={0.009336706661804,0.1669843393814},default.rate_95%_HPD={8.107212746362808E-4,9.728337194427039E-4},length_95%_HPD={0.04453482786007,0.102013707651},default.rate_range={8.000261883460774E-4,9.999956221596782E-4},default.rate=8.93447556451968E-4,length=0.07454260081974033,location.rate_95%_HPD={0.5897047145561718,1.0247004167779792},location.rate_median=0.8028053243761422,height_median=0.16986301369865953,location.set.prob={1.0},height_range={0.16986301369853307,0.1698630136988118},location.rate=0.8073631393398963,height_95%_HPD={0.16986301369859985,0.16986301369871798},default.rate_median=8.92455972395866E-4,length_median=0.074701474667795,location="CentreWest",location.prob=1.0,location.set={"CentreWest"},location.rate_range={0.42448391338960223,1.331227935658132},height=0.16986301369868753]:0.09246291683339)[&length_range={5.577708123483E-6,0.07012308373272},default.rate_95%_HPD={8.124713332749161E-4,9.754941945959712E-4},length_95%_HPD={5.577708123483E-6,0.02957857400261},default.rate_range={8.003050286310671E-4,9.999956221596782E-4},default.rate=8.938431262993287E-4,length=0.010099146629671459,posterior=0.1022037037037037,location.rate_95%_HPD={0.5992807908352763,1.0263442338765245},location.rate_median=0.8032331606908089,height_median=0.2552992334483841,location.set.prob={0.9998188077550281,1.811922449719152E-4},height_range={0.21646828882619337,0.3266449107644225},location.rate=0.8081022540116211,height_95%_HPD={0.22692327762730338,0.2725546664730353},default.rate_median=8.928897638055328E-4,length_median=0.007090283288549,location="CentreWest",location.prob=0.9998188077550281,location.set={"CentreWest","North"},location.rate_range={0.4413680964163052,1.2335390949332938},height=0.253505001751771]:6.892683965469E-4,266[&length_range={0.01207643268916,0.1837941299452},default.rate_95%_HPD={8.107212746362808E-4,9.728337194427039E-4},length_95%_HPD={0.0473837043208,0.1051616749025},default.rate_range={8.000261883460774E-4,9.999956221596782E-4},default.rate=8.93447556451968E-4,length=0.07707305187682638,location.rate_95%_HPD={0.5897047145561718,1.0247004167779792},location.rate_median=0.8028053243761422,height_median=0.16712328767130197,location.set.prob={1.0},height_range={0.16712328767118356,0.1671232876714398},location.rate=0.8073631393398963,height_95%_HPD={0.1671232876712428,0.16712328767136175},default.rate_median=8.92455972395866E-4,length_median=0.07718332829479499,location="CentreWest",location.prob=1.0,location.set={"CentreWest"},location.rate_range={0.42448391338960223,1.331227935658132},height=0.1671232876713421]:0.0958919112573)[&length_range={6.651650322709E-6,0.1273133545301},default.rate_95%_HPD={8.107212746362808E-4,9.728082614387783E-4},length_95%_HPD={0.01692072968324,0.082247138229},default.rate_range={8.000261883460774E-4,9.999956221596782E-4},default.rate=8.934921805126105E-4,length=0.04957125349041145,posterior=0.9943518518518518,location.rate_95%_HPD={0.5898261314648321,1.0246930446828444},location.rate_median=0.8026440118249659,height_median=0.2629795316459767,location.set.prob={0.9940776608622777,0.00592233913772232},height_range={0.2165405769451128,0.3359128669914229},location.rate=0.8072619956556711,height_95%_HPD={0.23794603599932768,0.2903871398128919},default.rate_median=8.92500188410687E-4,length_median=0.04974928942943,location="CentreWest",location.prob=0.9940776608622777,location.set={"CentreWest","North"},location.rate_range={0.42448391338960223,1.331227935658132},height=0.2637179866400032]:0.05165275481556)[&length_range={2.767293047923E-5,0.1131789217714},default.rate_95%_HPD={8.110051901412547E-4,9.72982754951135E-4},length_95%_HPD={4.604822109161E-4,0.05849983300002},default.rate_range={8.000261883460774E-4,9.999956221596782E-4},default.rate=8.933484937289749E-4,length=0.0238258180893217,posterior=0.9891296296296296,location.rate_95%_HPD={0.5897423497394565,1.0247004167779792},location.rate_median=0.8027079409044569,height_median=0.31368884081579873,location.set.prob={0.007339037313013686,0.9924737423473686,1.8722033961769607E-4},height_range={0.29041919318024123,0.37506368431790005},location.rate=0.8072957831422753,height_95%_HPD={0.29115008406152804,0.33383603749034424},default.rate_median=8.923546998861953E-4,length_median=0.01969491617399,location="North",location.prob=0.9924737423473686,location.set={"CentreWest","North","Northeast"},location.rate_range={0.42448391338960223,1.331227935658132},height=0.31337279609757807]:0.02305483289303)[&length_range={5.984515915725E-5,0.1136096457906},default.rate_95%_HPD={8.097307568556358E-4,9.722877654421464E-4},length_95%_HPD={0.001104382987279,0.06163631045215},default.rate_range={8.000261883460774E-4,9.999956221596782E-4},default.rate=8.939326471032406E-4,length=0.02872706734613989,posterior=0.845925925925926,location.rate_95%_HPD={0.5896315855639844,1.0252853255318646},location.rate_median=0.8026237496389537,height_median=0.33081998753541475,location.set.prob={9.632224168126095E-4,2.1891418563922943E-5,0.9988835376532399,1.3134851138353766E-4},height_range={0.2909588017289954,0.42942201964982285},location.rate=0.8069663724420973,height_95%_HPD={0.3061549513814353,0.36615192039802763},default.rate_median=8.930496406383932E-4,length_median=0.025938740900170003,location="North",location.prob=0.9988835376532399,location.set={"CentreWest","South","North","Northeast"},location.rate_range={0.42448391338960223,1.3138309017180168},height=0.3328417444171123]:0.05231795495224)[&length_range={8.194435246101E-5,0.01106496939052},default.rate_95%_HPD={8.87778439597995E-4,9.561406281481217E-4},length_95%_HPD={8.194435246101E-5,0.01106496939052},default.rate_range={8.87778439597995E-4,9.561406281481217E-4},default.rate=9.203403572246542E-4,length=0.005122288907471762,posterior=9.259259259259259E-5,location.rate_95%_HPD={0.8124187585461015,1.0400115809509578},location.rate_median=0.860260120843822,height_median=0.3637573872562208,location.set.prob={1.0},height_range={0.35557893223170395,0.3900407415893932},location.rate=0.8815048596971942,height_95%_HPD={0.35557893223170395,0.3900407415893932},default.rate_median=9.237542208509038E-4,length_median=0.00471819112186,location="North",location.prob=1.0,location.set={"North"},location.rate_range={0.8124187585461015,1.0400115809509578},height=0.36767482541495544]:8.194435246101E-5)[&default.rate=8.87778439597995E-4,length=1.137281426313E-4,posterior=1.8518518518518518E-5,location="North",location.prob=1.0,location.set={"North"},location.set.prob={1.0},height=0.39012268594185423,location.rate=0.8124187585461015]:1.137281426313E-4,((4[&length_range={0.001181791173422,0.1763872840747},default.rate_95%_HPD={8.107212746362808E-4,9.728337194427039E-4},length_95%_HPD={0.03385467404251,0.1208352765857},default.rate_range={8.000261883460774E-4,9.999956221596782E-4},default.rate=8.93447556451968E-4,length=0.06577274067166816,location.rate_95%_HPD={0.5897047145561718,1.0247004167779792},location.rate_median=0.8028053243761422,height_median=0.2712328767124745,location.set.prob={1.0},height_range={0.2712328767123489,0.27123287671260304},location.rate=0.8073631393398963,height_95%_HPD={0.2712328767124139,0.27123287671253493},default.rate_median=8.92455972395866E-4,length_median=0.06163815739446,location="North",location.prob=1.0,location.set={"North"},location.rate_range={0.42448391338960223,1.331227935658132},height=0.27123287671227264]:0.1187697554075,22[&length_range={5.697404798066E-5,0.08513098010949},default.rate_95%_HPD={8.107212746362808E-4,9.728337194427039E-4},length_95%_HPD={0.001699706131695,0.03061483410095},default.rate_range={8.000261883460774E-4,9.999956221596782E-4},default.rate=8.93447556451968E-4,length=0.018103745757894106,location.rate_95%_HPD={0.5897047145561718,1.0247004167779792},location.rate_median=0.8028053243761422,height_median=0.3643161913316818,location.set.prob={1.0},height_range={0.3643161913315689,0.3643161913317998},location.rate=0.8073631393398963,height_95%_HPD={0.3643161913316256,0.36431619133173704},default.rate_median=8.92455972395866E-4,length_median=0.01795753487509,location="North",location.prob=1.0,location.set={"North"},location.rate_range={0.42448391338960223,1.331227935658132},height=0.364316191331502]:0.02568644078833)[&length_range={2.270967091145E-5,0.02196350802558},default.rate_95%_HPD={8.16409995142946E-4,9.597767964767266E-4},length_95%_HPD={2.270967091145E-5,0.01858278473987},default.rate_range={8.06453562064905E-4,9.94743387874643E-4},default.rate=8.815347737554351E-4,length=0.006729579224377299,posterior=0.0016851851851851852,location.rate_95%_HPD={0.6544430152983985,1.0526291380934327},location.rate_median=0.821710221905087,height_median=0.37670849509703,location.set.prob={1.0},height_range={0.3669847692228577,0.3920838941073937},location.rate=0.8346030616847432,height_95%_HPD={0.36894392721434416,0.3908820076314816},default.rate_median=8.757014059704303E-4,length_median=0.004939368336023,location="North",location.prob=1.0,location.set={"North"},location.rate_range={0.6229352849843574,1.0743886366740225},height=0.37928067330871545]:1.659147561274E-4,(((86[&length_range={0.001072510953529,0.1272492154035},default.rate_95%_HPD={8.107212746362808E-4,9.728337194427039E-4},length_95%_HPD={0.008972745633949,0.06678009155373},default.rate_range={8.000261883460774E-4,9.999956221596782E-4},default.rate=8.93447556451968E-4,length=0.040508868878064826,location.rate_95%_HPD={0.5897047145561718,1.0247004167779792},location.rate_median=0.8028053243761422,height_median=0.3260273972603045,location.set.prob={1.0},height_range={0.3260273972601923,0.3260273972604218},location.rate=0.8073631393398963,height_95%_HPD={0.32602739726024743,0.3260273972603597},default.rate_median=8.92455972395866E-4,length_median=0.041647949740375,location="North",location.prob=1.0,location.set={"North"},location.rate_range={0.42448391338960223,1.331227935658132},height=0.32602739726049057]:0.06403323984553,(35[&length_range={7.177322791652E-9,0.05035045965719},default.rate_95%_HPD={8.107212746362808E-4,9.728337194427039E-4},length_95%_HPD={7.177322791652E-9,0.0153495359573},default.rate_range={8.000261883460774E-4,9.999956221596782E-4},default.rate=8.93447556451968E-4,length=0.005619826097672183,location.rate_95%_HPD={0.5897047145561718,1.0247004167779792},location.rate_median=0.8028053243761422,height_median=0.36704843176880797,location.set.prob={1.0},height_range={0.36704843176868857,0.36704843176892243},location.rate=0.8073631393398963,height_95%_HPD={0.3670484317687519,0.36704843176886304},default.rate_median=8.92455972395866E-4,length_median=0.004393366043296,location="North",location.prob=1.0,location.set={"North"},location.rate_range={0.42448391338960223,1.331227935658132},height=0.3670484317687704]:0.005497809704479,26[&length_range={4.349687130361E-4,0.06674390227995},default.rate_95%_HPD={8.107212746362808E-4,9.728337194427039E-4},length_95%_HPD={0.01639344980008,0.03172654111566},default.rate_range={8.000261883460774E-4,9.999956221596782E-4},default.rate=8.93447556451968E-4,length=0.021875362409956686,location.rate_95%_HPD={0.5897047145561718,1.0247004167779792},location.rate_median=0.8028053243761422,height_median=0.35065498914605087,location.set.prob={1.0},height_range={0.3506549891459275,0.35065498914616616},location.rate=0.8073631393398963,height_95%_HPD={0.35065498914599397,0.35065498914610627},default.rate_median=8.92455972395866E-4,length_median=0.02074900305547,location="North",location.prob=1.0,location.set={"North"},location.rate_range={0.42448391338960223,1.331227935658132},height=0.35065498914622945]:0.02189125232724)[&length_range={1.251552215842E-5,0.09618126363493},default.rate_95%_HPD={8.099787699771036E-4,9.721598497104482E-4},length_95%_HPD={4.947496792275E-4,0.02619207035103},default.rate_range={8.000261883460774E-4,9.999956221596782E-4},default.rate=8.935693517471738E-4,length=0.014540458128737908,posterior=0.9837592592592592,location.rate_95%_HPD={0.5896654182363493,1.0247004167779792},location.rate_median=0.8028014979129229,height_median=0.37138944981235694,location.set.prob={1.0},height_range={0.36704843894608524,0.41739889142599595},location.rate=0.8073331327844387,height_95%_HPD={0.36704843894608524,0.3814904896259963},default.rate_median=8.926008672555303E-4,length_median=0.01459827199913,location="North",location.prob=1.0,location.set={"North"},location.rate_range={0.42448391338960223,1.331227935658132},height=0.37246940008790463]:0.01751439563255)[&length_range={4.043015101873E-6,0.03268644432771},default.rate_95%_HPD={8.137902435340039E-4,9.640128424929948E-4},length_95%_HPD={4.043015101873E-6,0.01734633857318},default.rate_range={8.079933989196546E-4,9.908957190589087E-4},default.rate=8.936438695805982E-4,length=0.005050965891861871,posterior=0.004111111111111111,location.rate_95%_HPD={0.6258558673599605,0.9998833486204592},location.rate_median=0.8115392611773505,height_median=0.3854084566036394,location.set.prob={1.0},height_range={0.3695473788612447,0.40950561139273883},location.rate=0.8138476235948203,height_95%_HPD={0.3710723839731605,0.39148669496809996},default.rate_median=8.934091311981539E-4,length_median=0.0028954854771544997,location="North",location.prob=1.0,location.set={"North"},location.rate_range={0.5221378632436506,1.1650510758562165},height=0.3839507965441554]:2.83178973125E-5,(48[&length_range={3.426836056463E-4,0.1114086259306},default.rate_95%_HPD={8.107212746362808E-4,9.728337194427039E-4},length_95%_HPD={0.003300828390861,0.03643215361686},default.rate_range={8.000261883460774E-4,9.999956221596782E-4},default.rate=8.93447556451968E-4,length=0.020805617634740467,location.rate_95%_HPD={0.5897047145561718,1.0247004167779792},location.rate_median=0.8028053243761422,height_median=0.3670484317688079,location.set.prob={1.0},height_range={0.36704843176869495,0.3670484317689238},location.rate=0.8073631393398963,height_95%_HPD={0.3670484317687527,0.3670484317688638},default.rate_median=8.92455972395866E-4,length_median=0.023003768347165,location="North",location.prob=1.0,location.set={"North"},location.rate_range={0.42448391338960223,1.331227935658132},height=0.3670484317687704]:0.02299195876346,(63[&length_range={2.526284883103E-5,0.1065474850395},default.rate_95%_HPD={8.107212746362808E-4,9.728337194427039E-4},length_95%_HPD={0.005646749280611,0.06858991534672},default.rate_range={8.000261883460774E-4,9.999956221596782E-4},default.rate=8.93447556451968E-4,length=0.036044540513476366,location.rate_95%_HPD={0.5897047145561718,1.0247004167779792},location.rate_median=0.8028053243761422,height_median=0.32328767123294716,location.set.prob={1.0},height_range={0.32328767123283186,0.32328767123306157},location.rate=0.8073631393398963,height_95%_HPD={0.32328767123289026,0.3232876712330026},default.rate_median=8.92455972395866E-4,length_median=0.033742771704979996,location="North",location.prob=1.0,location.set={"North"},location.rate_range={0.42448391338960223,1.331227935658132},height=0.32328767123314445]:0.0113123895531,(((310[&length_range={4.74501646087E-4,0.08836678758854},default.rate_95%_HPD={8.107212746362808E-4,9.728337194427039E-4},length_95%_HPD={0.002131403525974,0.03275580654222},default.rate_range={8.000261883460774E-4,9.999956221596782E-4},default.rate=8.93447556451968E-4,length=0.017450844662261576,location.rate_95%_HPD={0.5897047145561718,1.0247004167779792},location.rate_median=0.8028053243761422,height_median=0.23287671232878907,location.set.prob={1.0},height_range={0.23287671232867238,0.23287671232889864},location.rate=0.8073631393398963,height_95%_HPD={0.23287671232873156,0.23287671232884627},default.rate_median=8.92455972395866E-4,length_median=0.016856919290305,location="RJ",location.prob=1.0,location.set={"RJ"},location.rate_range={0.42448391338960223,1.331227935658132},height=0.23287671232894286]:0.03274999049894,(((413[&length_range={0.001243119814031,0.2344210335384},default.rate_95%_HPD={8.107212746362808E-4,9.728337194427039E-4},length_95%_HPD={0.009001907303892,0.1454705245757},default.rate_range={8.000261883460774E-4,9.999956221596782E-4},default.rate=8.93447556451968E-4,length=0.09073899180041202,location.rate_95%_HPD={0.5897047145561718,1.0247004167779792},location.rate_median=0.8028053243761422,height_median=0.02191780821931416,location.set.prob={1.0},height_range={0.021917808219155233,0.021917808219474255},location.rate=0.8073631393398963,height_95%_HPD={0.02191780821923872,0.02191780821939099},default.rate_median=8.92455972395866E-4,length_median=0.09957580607916,location="RJ",location.prob=1.0,location.set={"RJ"},location.rate_range={0.42448391338960223,1.331227935658132},height=0.021917808219313856]:0.1145030458715,412[&length_range={0.001243119814031,0.2693832736236},default.rate_95%_HPD={8.107212746362808E-4,9.728337194427039E-4},length_95%_HPD={0.008177154510875,0.2015303772877},default.rate_range={8.000261883460774E-4,9.999956221596782E-4},default.rate=8.93447556451968E-4,length=0.0989956754114754,location.rate_95%_HPD={0.5897047145561718,1.0247004167779792},location.rate_median=0.8028053243761422,height_median=0.021917808219313994,location.set.prob={1.0},height_range={0.021917808219155233,0.021917808219464985},location.rate=0.8073631393398963,height_95%_HPD={0.021917808219236723,0.0219178082193891},default.rate_median=8.92455972395866E-4,length_median=0.09993552830679,location="RJ",location.prob=1.0,location.set={"RJ"},location.rate_range={0.42448391338960223,1.331227935658132},height=0.021917808219313665]:0.1145030458715)[&length_range={5.544611828001E-8,0.2118500396505},default.rate_95%_HPD={8.124847561591547E-4,9.755146010954666E-4},length_95%_HPD={5.544611828001E-8,0.1128891887274},default.rate_range={8.000261883460774E-4,9.999859899412732E-4},default.rate=8.961472539671687E-4,length=0.04942525717914699,posterior=0.6050740740740741,location.rate_95%_HPD={0.5896654182363493,1.0252853255318646},location.rate_median=0.8044495495659247,height_median=0.10082097973499357,location.set.prob={0.9999693946256962,3.060537430372773E-5},height_range={0.023160928033358674,0.22787816234363148},location.rate=0.8089354900278727,height_95%_HPD={0.030950685412681145,0.1420791326883401},default.rate_median=8.956517999829868E-4,length_median=0.04371720950632,location="RJ",location.prob=0.9999693946256962,location.set={"RJ","Southeast"},location.rate_range={0.42448391338960223,1.3138309017180168},height=0.09457375698828417]:5.940822482423E-4,356[&length_range={2.31370634457E-8,0.1276133908487},default.rate_95%_HPD={8.107212746362808E-4,9.728337194427039E-4},length_95%_HPD={2.31370634457E-8,0.06299639356194},default.rate_range={8.000261883460774E-4,9.999956221596782E-4},default.rate=8.93447556451968E-4,length=0.019164039145281735,location.rate_95%_HPD={0.5897047145561718,1.0247004167779792},location.rate_median=0.8028053243761422,height_median=0.12054794520554435,location.set.prob={1.0},height_range={0.12054794520540557,0.12054794520567025},location.rate=0.8073631393398963,height_95%_HPD={0.12054794520548545,0.1205479452056038},default.rate_median=8.92455972395866E-4,length_median=0.012380624979615,location="RJ",location.prob=1.0,location.set={"RJ"},location.rate_range={0.42448391338960223,1.331227935658132},height=0.12054794520554424]:0.01646699113354)[&length_range={7.799491222593E-6,0.135138568136},default.rate_95%_HPD={8.126617949596365E-4,9.750444227308232E-4},length_95%_HPD={0.006027830749862,0.09945035230509},default.rate_range={8.000261883460774E-4,9.999859899412732E-4},default.rate=8.942108256529854E-4,length=0.05657425284321128,posterior=0.8583888888888889,location.rate_95%_HPD={0.5896315855639844,1.0254695760294523},location.rate_median=0.8033305627028953,height_median=0.13791974598272394,location.set.prob={1.0},height_range={0.12055005546668063,0.25396777113057556},location.rate=0.807745319702659,height_95%_HPD={0.12055005546668063,0.18066277990593727},default.rate_median=8.93264895391286E-4,length_median=0.05707459326022,location="RJ",location.prob=1.0,location.set={"RJ"},location.rate_range={0.42448391338960223,1.331227935658132},height=0.14336216897877807]:0.09107181663656,329[&length_range={2.297541150661E-5,0.09338437567114},default.rate_95%_HPD={8.107212746362808E-4,9.728337194427039E-4},length_95%_HPD={0.001160285746261,0.05804412178145},default.rate_range={8.000261883460774E-4,9.999956221596782E-4},default.rate=8.93447556451968E-4,length=0.029328142807922862,location.rate_95%_HPD={0.5897047145561718,1.0247004167779792},location.rate_median=0.8028053243761422,height_median=0.16986301369865958,location.set.prob={1.0},height_range={0.1698630136985365,0.16986301369877232},location.rate=0.8073631393398963,height_95%_HPD={0.16986301369860157,0.1698630136987176},default.rate_median=8.92455972395866E-4,length_median=0.028134945059645,location="RJ",location.prob=1.0,location.set={"RJ"},location.rate_range={0.42448391338960223,1.331227935658132},height=0.16986301369868825]:0.05822373927699)[&length_range={7.979403519487E-6,0.1337003302251},default.rate_95%_HPD={8.099987737787638E-4,9.721690525017096E-4},length_95%_HPD={0.01444646156534,0.08325576121165},default.rate_range={8.000261883460774E-4,9.999956221596782E-4},default.rate=8.935780562042407E-4,length=0.048530612428424866,posterior=0.984537037037037,location.rate_95%_HPD={0.5896472787603257,1.0247004167779792},location.rate_median=0.8029941565354131,height_median=0.20049052836559336,location.set.prob={1.0},height_range={0.16988598911018848,0.26721591066133965},location.rate=0.8075302922989023,height_95%_HPD={0.17074066340699848,0.23280556362050567},default.rate_median=8.925482545058115E-4,length_median=0.04868053636144,location="RJ",location.prob=1.0,location.set={"RJ"},location.rate_range={0.42448391338960223,1.331227935658132},height=0.20184751595580772]:0.03753994985208)[&length_range={1.262547756476E-4,0.1067744736315},default.rate_95%_HPD={8.10726946103705E-4,9.72856313647979E-4},length_95%_HPD={0.001383952380511,0.0419709846847},default.rate_range={8.000261883460774E-4,9.999956221596782E-4},default.rate=8.934526895933499E-4,length=0.018110568823181898,posterior=0.9990185185185185,location.rate_95%_HPD={0.5896654182363493,1.0247004167779792},location.rate_median=0.8028559796230293,height_median=0.2498454814833309,location.set.prob={1.0},height_range={0.23335121397487746,0.32124349991727486},location.rate=0.8074065182505614,height_95%_HPD={0.23508480969985704,0.26578150305634807},default.rate_median=8.924561086320788E-4,length_median=0.01547660905071,location="RJ",location.prob=1.0,location.set={"RJ"},location.rate_range={0.42448391338960223,1.331227935658132},height=0.2504124095504099]:0.003437322101514,((311[&length_range={0.001670418226784,0.1213962034978},default.rate_95%_HPD={8.107212746362808E-4,9.728337194427039E-4},length_95%_HPD={0.008771587209501,0.05601885046387},default.rate_range={8.000261883460774E-4,9.999956221596782E-4},default.rate=8.93447556451968E-4,length=0.029813028876107126,location.rate_95%_HPD={0.5897047145561718,1.0247004167779792},location.rate_median=0.8028053243761422,height_median=0.23287671232878907,location.set.prob={1.0},height_range={0.23287671232867135,0.23287671232890353},location.rate=0.8073631393398963,height_95%_HPD={0.23287671232873064,0.23287671232884521},default.rate_median=8.92455972395866E-4,length_median=0.02727378094664,location="RJ",location.prob=1.0,location.set={"RJ"},location.rate_range={0.42448391338960223,1.331227935658132},height=0.23287671232894272]:0.02488157531496,318[&length_range={0.00140648354545,0.1290201791891},default.rate_95%_HPD={8.107212746362808E-4,9.728337194427039E-4},length_95%_HPD={0.009789837884615,0.06486741069111},default.rate_range={8.000261883460774E-4,9.999956221596782E-4},default.rate=8.93447556451968E-4,length=0.04083160369171817,location.rate_95%_HPD={0.5897047145561718,1.0247004167779792},location.rate_median=0.8028053243761422,height_median=0.20821917808234516,location.set.prob={1.0},height_range={0.20821917808222434,0.20821917808245896},location.rate=0.8073631393398963,height_95%_HPD={0.20821917808228693,0.20821917808240215},default.rate_median=8.92455972395866E-4,length_median=0.042713187633994995,location="RJ",location.prob=1.0,location.set={"RJ"},location.rate_range={0.42448391338960223,1.331227935658132},height=0.20821917808246757]:0.0495391095614)[&length_range={4.585220966469E-6,0.07111786998106},default.rate_95%_HPD={8.137414780447747E-4,9.736058901638205E-4},length_95%_HPD={4.78408843374E-6,0.01934043938759},default.rate_range={8.006498032318179E-4,9.995627717817874E-4},default.rate=8.928173722252629E-4,length=0.006564099898112181,posterior=0.07612962962962963,location.rate_95%_HPD={0.5842938992087339,1.020162348965539},location.rate_median=0.8030533544446614,height_median=0.25601157772525185,location.set.prob={1.0},height_range={0.23454713055549978,0.33256279168985353},location.rate=0.8059285452133146,height_95%_HPD={0.241558054913131,0.2750128363584481},default.rate_median=8.914211446832193E-4,length_median=0.004560656575881,location="RJ",location.prob=1.0,location.set={"RJ"},location.rate_range={0.47398759413696023,1.3011129632913385},height=0.25692089542603225]:0.003724382885585,(((375[&length_range={0.008219400556463,0.1381268488533},default.rate_95%_HPD={8.107212746362808E-4,9.728337194427039E-4},length_95%_HPD={0.008219400556463,0.04653294660707},default.rate_range={8.000261883460774E-4,9.999956221596782E-4},default.rate=8.93447556451968E-4,length=0.023216250332802016,location.rate_95%_HPD={0.5897047145561718,1.0247004167779792},location.rate_median=0.8028053243761422,height_median=0.1013698630138154,location.set.prob={1.0},height_range={0.10136986301366985,0.10136986301395329},location.rate=0.8073631393398963,height_95%_HPD={0.10136986301375245,0.10136986301387507},default.rate_median=8.92455972395866E-4,length_median=0.02029718514071,location="RJ",location.prob=1.0,location.set={"RJ"},location.rate_range={0.42448391338960223,1.331227935658132},height=0.10136986301387219]:0.03708208174541,(374[&length_range={2.224743909096E-7,0.1121223533916},default.rate_95%_HPD={8.107212746362808E-4,9.728337194427039E-4},length_95%_HPD={2.224743909096E-7,0.03757771320172},default.rate_range={8.000261883460774E-4,9.999956221596782E-4},default.rate=8.93447556451968E-4,length=0.014909249066211222,location.rate_95%_HPD={0.5897047145561718,1.0247004167779792},location.rate_median=0.8028053243761422,height_median=0.10958904109588757,location.set.prob={1.0},height_range={0.1095890410957388,0.1095890410960233},location.rate=0.8073631393398963,height_95%_HPD={0.10958904109582646,0.10958904109594853},default.rate_median=8.92455972395866E-4,length_median=0.012015883604579999,location="RJ",location.prob=1.0,location.set={"RJ"},location.rate_range={0.42448391338960223,1.331227935658132},height=0.10958904109595713]:0.01826665048726,367[&length_range={3.35348392333E-7,0.1235685272961},default.rate_95%_HPD={8.107212746362808E-4,9.728337194427039E-4},length_95%_HPD={3.35348392333E-7,0.036142823629},default.rate_range={8.000261883460774E-4,9.999956221596782E-4},default.rate=8.93447556451968E-4,length=0.013337996945292746,location.rate_95%_HPD={0.5897047145561718,1.0247004167779792},location.rate_median=0.8028053243761422,height_median=0.11232876712324494,location.set.prob={1.0},height_range={0.11232876712309586,0.11232876712338097},location.rate=0.8073631393398963,height_95%_HPD={0.11232876712318363,0.11232876712330564},default.rate_median=8.92455972395866E-4,length_median=0.010190534255455,location="RJ",location.prob=1.0,location.set={"RJ"},location.rate_range={0.42448391338960223,1.331227935658132},height=0.11232876712331838]:0.01552692445991)[&length_range={1.226138718058E-7,0.09624073126821},default.rate_95%_HPD={8.124439629579254E-4,9.742832101741044E-4},length_95%_HPD={1.226138718058E-7,0.03557903568514},default.rate_range={8.000261883460774E-4,9.99939128301967E-4},default.rate=8.933388504945447E-4,length=0.01198881560578303,posterior=0.3070925925925926,location.rate_95%_HPD={0.5916831201836433,1.0278925366148477},location.rate_median=0.8028296691263126,height_median=0.11980853575255096,location.set.prob={1.0},height_range={0.11232910247162092,0.17964853604012074},location.rate=0.8075305553413687,height_95%_HPD={0.11232910247162092,0.13736211847860597},default.rate_median=8.922946767429786E-4,length_median=0.008551176700594,location="RJ",location.prob=1.0,location.set={"RJ"},location.rate_range={0.42448391338960223,1.3138309017180168},height=0.12171776680725868]:0.01059625317608)[&length_range={5.400181460757E-4,0.1531114408013},default.rate_95%_HPD={8.107212746362808E-4,9.728337194427039E-4},length_95%_HPD={0.01483114046908,0.1082847210552},default.rate_range={8.000261883460774E-4,9.999956221596782E-4},default.rate=8.93447556451968E-4,length=0.05857232505047012,posterior=1.0,location.rate_95%_HPD={0.5897047145561718,1.0247004167779792},location.rate_median=0.8028053243761422,height_median=0.1303683136284763,location.set.prob={1.0},height_range={0.11234681318272105,0.23949671186715374},location.rate=0.8073631393398963,height_95%_HPD={0.11239456861915803,0.15784335352004975},default.rate_median=8.92455972395866E-4,length_median=0.05524670627585,location="RJ",location.prob=1.0,location.set={"RJ"},location.rate_range={0.42448391338960223,1.331227935658132},height=0.13294229381700728]:0.03300292105896,339[&length_range={7.359696891657E-5,0.1271044094031},default.rate_95%_HPD={8.107212746362808E-4,9.728337194427039E-4},length_95%_HPD={0.002856801929659,0.08422381827387},default.rate_range={8.000261883460774E-4,9.999956221596782E-4},default.rate=8.93447556451968E-4,length=0.04084626866234022,location.rate_95%_HPD={0.5897047145561718,1.0247004167779792},location.rate_median=0.8028053243761422,height_median=0.15068493150693052,location.set.prob={1.0},height_range={0.1506849315068094,0.1506849315070633},location.rate=0.8073631393398963,height_95%_HPD={0.15068493150687196,0.1506849315069893},default.rate_median=8.92455972395866E-4,length_median=0.038116831236535,location="RJ",location.prob=1.0,location.set={"RJ"},location.rate_range={0.42448391338960223,1.331227935658132},height=0.15068493150693088]:0.02076993431126)[&length_range={2.041110101883E-4,0.1537158253761},default.rate_95%_HPD={8.10731081592703E-4,9.72856313647979E-4},length_95%_HPD={0.003130189732134,0.08963863950281},default.rate_range={8.000261883460774E-4,9.999956221596782E-4},default.rate=8.934614649746702E-4,length=0.045518734851478095,posterior=0.9988703703703704,location.rate_95%_HPD={0.5897047145561718,1.0247004167779792},location.rate_median=0.8028449897886446,height_median=0.18874365736601048,location.set.prob={0.9999814605387567,1.8539461243256273E-5},height_range={0.150758528475816,0.27354478332646415},location.rate=0.8073930040160009,height_95%_HPD={0.1535419870274532,0.23482872733044377},default.rate_median=8.924837894747297E-4,length_median=0.04336612968047,location="RJ",location.prob=0.9999814605387567,location.set={"RJ","Southeast"},location.rate_range={0.42448391338960223,1.331227935658132},height=0.19148495142023267]:0.03865751975998,(357[&length_range={3.842593116223E-5,0.2149147024323},default.rate_95%_HPD={8.107212746362808E-4,9.728337194427039E-4},length_95%_HPD={0.004344393439337,0.1380444234052},default.rate_range={8.000261883460774E-4,9.999956221596782E-4},default.rate=8.93447556451968E-4,length=0.07095621615903767,location.rate_95%_HPD={0.5897047145561718,1.0247004167779792},location.rate_median=0.8028053243761422,height_median=0.12054794520554474,location.set.prob={1.0},height_range={0.12054794520539214,0.12054794520569606},location.rate=0.8073631393398963,height_95%_HPD={0.12054794520546991,0.12054794520561668},default.rate_median=8.92455972395866E-4,length_median=0.07186882257829999,location="RJ",location.prob=1.0,location.set={"RJ"},location.rate_range={0.42448391338960223,1.331227935658132},height=0.12054794520554424]:0.01655433651505,416[&length_range={0.03933730347616,0.288597788119},default.rate_95%_HPD={8.107212746362808E-4,9.728337194427039E-4},length_95%_HPD={0.1062044241589,0.2394083492857},default.rate_range={8.000261883460774E-4,9.999956221596782E-4},default.rate=8.93447556451968E-4,length=0.17173657564251507,location.rate_95%_HPD={0.5897047145561718,1.0247004167779792},location.rate_median=0.8028053243761422,height_median=0.019178082191729562,location.set.prob={1.0},height_range={0.01917808219156336,0.019178082191889545},location.rate=0.8073631393398963,height_95%_HPD={0.019178082191641965,0.01917808219181283},default.rate_median=8.92455972395866E-4,length_median=0.17226583387375,location="RJ",location.prob=1.0,location.set={"RJ"},location.rate_range={0.42448391338960223,1.331227935658132},height=0.019178082191729454]:0.1179241995289)[&length_range={3.385407376655E-7,0.173905157488},default.rate_95%_HPD={8.134637945794392E-4,9.75345390355467E-4},length_95%_HPD={7.301282324457E-6,0.1217369419099},default.rate_range={8.000261883460774E-4,9.999956221596782E-4},default.rate=8.948857788223217E-4,length=0.06826744098406314,posterior=0.6558148148148149,location.rate_95%_HPD={0.5936283716864056,1.0280152115745114},location.rate_median=0.8044136826004651,height_median=0.1587174484799133,location.set.prob={1.0},height_range={0.12058637113675047,0.27578271661212195},location.rate=0.8086499188840521,height_95%_HPD={0.1228923981234073,0.2347147044819947},default.rate_median=8.94184069297813E-4,length_median=0.07232585027267,location="RJ",location.prob=1.0,location.set={"RJ"},location.rate_range={0.42448391338960223,1.331227935658132},height=0.1687767248477881]:0.07301010385757)[&length_range={1.724623118343E-6,0.1312960807469},default.rate_95%_HPD={8.143351260627883E-4,9.763852898457789E-4},length_95%_HPD={1.724623118343E-6,0.06381769864898},default.rate_range={8.000764837166105E-4,9.999956221596782E-4},default.rate=8.964326936333287E-4,length=0.02486829152020206,posterior=0.3128518518518518,location.rate_95%_HPD={0.5920779907518516,1.03402098962931},location.rate_median=0.8070348569768477,height_median=0.2266287824274966,location.set.prob={1.0},height_range={0.15292253414577528,0.29384938192131},location.rate=0.8108707591942245,height_95%_HPD={0.1839240487264579,0.2616083726337975},default.rate_median=8.959118926870112E-4,length_median=0.020403783641795,location="RJ",location.prob=1.0,location.set={"RJ"},location.rate_range={0.4612170947044722,1.3039883495570297},height=0.22536068884915753]:0.05137028495117)[&length_range={2.282977276558E-6,0.07774669511421},default.rate_95%_HPD={8.097894375592161E-4,9.67387318000883E-4},length_95%_HPD={2.282977276558E-6,0.02290279403996},default.rate_range={8.002681563102164E-4,9.99797721891956E-4},default.rate=8.903688684847385E-4,length=0.007637688011315743,posterior=0.06788888888888889,location.rate_95%_HPD={0.5899614126735441,1.0216181521368408},location.rate_median=0.8048190341826467,height_median=0.2588787669915905,location.set.prob={1.0},height_range={0.23643480254699903,0.3168159979927465},location.rate=0.8080068618738139,height_95%_HPD={0.2421022136181364,0.27512524119703385},default.rate_median=8.900936651860915E-4,length_median=0.0053387779660645,location="RJ",location.prob=1.0,location.set={"RJ"},location.rate_range={0.45084344230771534,1.272501541216178},height=0.2598728417457495]:0.007581354399912)[&length_range={5.111051665785E-7,0.06149991013195},default.rate_95%_HPD={8.100126659923545E-4,9.672072747465661E-4},length_95%_HPD={5.111051665785E-7,0.01774714065029},default.rate_range={8.001553391681282E-4,9.988636692651713E-4},default.rate=8.901655424834561E-4,length=0.005661133904533265,posterior=0.04033333333333333,location.rate_95%_HPD={0.5921976151052528,1.0247004167779792},location.rate_median=0.8005474000921526,height_median=0.26466580542649365,location.set.prob={1.0},height_range={0.24544038122856296,0.32215272349381824},location.rate=0.804458563022995,height_95%_HPD={0.2533982633377333,0.28656794234612176},default.rate_median=8.898266020518589E-4,length_median=0.0036269640653470003,location="RJ",location.prob=1.0,location.set={"RJ"},location.rate_range={0.4686200110533703,1.1876814835614928},height=0.2660673886358554]:0.01118417666703,((391[&length_range={0.006003274230292,0.1748166414901},default.rate_95%_HPD={8.107212746362808E-4,9.728337194427039E-4},length_95%_HPD={0.01805115438007,0.1137126302135},default.rate_range={8.000261883460774E-4,9.999956221596782E-4},default.rate=8.93447556451968E-4,length=0.06013779019960029,location.rate_95%_HPD={0.5897047145561718,1.0247004167779792},location.rate_median=0.8028053243761422,height_median=0.08219178082208606,location.set.prob={1.0},height_range={0.08219178082195133,0.08219178082222506},location.rate=0.8073631393398963,height_95%_HPD={0.08219178082202072,0.08219178082215006},default.rate_median=8.92455972395866E-4,length_median=0.055171349187195,location="RJ",location.prob=1.0,location.set={"RJ"},location.rate_range={0.42448391338960223,1.331227935658132},height=0.08219178082208654]:0.1145982282095,(410[&length_range={0.02985138334187,0.2115856860252},default.rate_95%_HPD={8.107212746362808E-4,9.728337194427039E-4},length_95%_HPD={0.04748569590582,0.1316345882448},default.rate_range={8.000261883460774E-4,9.999956221596782E-4},default.rate=8.93447556451968E-4,length=0.08742957567662411,location.rate_95%_HPD={0.5897047145561718,1.0247004167779792},location.rate_median=0.8028053243761422,height_median=0.04383561643840045,location.set.prob={1.0},height_range={0.04383561643824602,0.043835616438544056},location.rate=0.8073631393398963,height_95%_HPD={0.04383561643833184,0.0438356164384725},default.rate_median=8.92455972395866E-4,length_median=0.08438218730218999,location="RJ",location.prob=1.0,location.set={"RJ"},location.rate_range={0.42448391338960223,1.331227935658132},height=0.043835616438400386]:0.06434615336456,395[&length_range={0.002454123067844,0.1863353731412},default.rate_95%_HPD={8.107212746362808E-4,9.728337194427039E-4},length_95%_HPD={0.01667303200411,0.1082107605637},default.rate_range={8.000261883460774E-4,9.999956221596782E-4},default.rate=8.93447556451968E-4,length=0.062322488438177844,location.rate_95%_HPD={0.5897047145561718,1.0247004167779792},location.rate_median=0.8028053243761422,height_median=0.07123287671242906,location.set.prob={1.0},height_range={0.07123287671229134,0.07123287671257306},location.rate=0.8073631393398963,height_95%_HPD={0.0712328767123625,0.07123287671249229},default.rate_median=8.92455972395866E-4,length_median=0.05879540530075,location="RJ",location.prob=1.0,location.set={"RJ"},location.rate_range={0.42448391338960223,1.331227935658132},height=0.07123287671242896]:0.03694889309053)[&length_range={5.469785795131E-7,0.155893696894},default.rate_95%_HPD={8.104974125910943E-4,9.728082614387783E-4},length_95%_HPD={5.469785795131E-7,0.0735789178336},default.rate_range={8.000261883460774E-4,9.999956221596782E-4},default.rate=8.938492996418056E-4,length=0.027403990577600016,posterior=0.5102777777777778,location.rate_95%_HPD={0.5906851138383259,1.0266770737078386},location.rate_median=0.8036936958959391,height_median=0.12308045925561972,location.set.prob={1.0},height_range={0.07368699978022392,0.24107117243513565},location.rate=0.8074456245640689,height_95%_HPD={0.08780861793403288,0.1641702425175569},default.rate_median=8.929988464456953E-4,length_median=0.021528033788,location="RJ",location.prob=1.0,location.set={"RJ"},location.rate_range={0.42448391338960223,1.3138309017180168},height=0.1247881506426007]:0.08860823922866)[&length_range={4.963462716646E-4,0.1630682395283},default.rate_95%_HPD={8.107357660604222E-4,9.72856313647979E-4},length_95%_HPD={0.01427806376919,0.1171576550921},default.rate_range={8.000261883460774E-4,9.999956221596782E-4},default.rate=8.934493203167816E-4,length=0.06765253188740396,posterior=0.9996666666666667,location.rate_95%_HPD={0.5897047145561718,1.0247004167779792},location.rate_median=0.8027913882161198,height_median=0.14654478914059718,location.set.prob={1.0},height_range={0.08850438468106003,0.25700842231218823},location.rate=0.8073596386496487,height_95%_HPD={0.1097591452502012,0.20466843333189633},default.rate_median=8.92455972395866E-4,length_median=0.068385195308715,location="RJ",location.prob=1.0,location.set={"RJ"},location.rate_range={0.42448391338960223,1.331227935658132},height=0.1504348284794887]:0.03144563410114,(((361[&length_range={2.481459538406E-7,0.1334125436691},default.rate_95%_HPD={8.107212746362808E-4,9.728337194427039E-4},length_95%_HPD={1.070523175689E-6,0.04245331831702},default.rate_range={8.000261883460774E-4,9.999956221596782E-4},default.rate=8.93447556451968E-4,length=0.01564286090051813,location.rate_95%_HPD={0.5897047145561718,1.0247004167779792},location.rate_median=0.8028053243761422,height_median=0.11780821917818707,location.set.prob={1.0},height_range={0.11780821917807044,0.11780821917830453},location.rate=0.8073631393398963,height_95%_HPD={0.1178082191781269,0.11780821917824474},default.rate_median=8.92455972395866E-4,length_median=0.011456767745724999,location="RJ",location.prob=1.0,location.set={"RJ"},location.rate_range={0.42448391338960223,1.331227935658132},height=0.11780821917818693]:0.007182572986566,388[&length_range={0.01917922033847,0.150809388733},default.rate_95%_HPD={8.107212746362808E-4,9.728337194427039E-4},length_95%_HPD={0.01917922033847,0.07322832796808},default.rate_range={8.000261883460774E-4,9.999956221596782E-4},default.rate=8.93447556451968E-4,length=0.044295435866076795,location.rate_95%_HPD={0.5897047145561718,1.0247004167779792},location.rate_median=0.8028053243761422,height_median=0.08219178082208634,location.set.prob={1.0},height_range={0.08219178082196255,0.08219178082220752},location.rate=0.8073631393398963,height_95%_HPD={0.08219178082202666,0.08219178082214523},default.rate_median=8.92455972395866E-4,length_median=0.04195900680935,location="RJ",location.prob=1.0,location.set={"RJ"},location.rate_range={0.42448391338960223,1.331227935658132},height=0.08219178082208653]:0.04279901134267)[&length_range={4.767493827773E-7,0.1041487644342},default.rate_95%_HPD={8.10726946103705E-4,9.720993391089532E-4},length_95%_HPD={4.767493827773E-7,0.03877369725593},default.rate_range={8.000334988688567E-4,9.996901957892216E-4},default.rate=8.913443778350865E-4,length=0.014301349729171107,posterior=0.1725,location.rate_95%_HPD={0.5934336145436871,1.0223245196493116},location.rate_median=0.7998096802216191,height_median=0.12402328685760261,location.set.prob={1.0},height_range={0.11781198962653844,0.20754971111163578},location.rate=0.8038067927623713,height_95%_HPD={0.11781198962653844,0.14246320162854298},default.rate_median=8.899584812482415E-4,length_median=0.01062185419346,location="RJ",location.prob=1.0,location.set={"RJ"},location.rate_range={0.4448164112813023,1.331227935658132},height=0.1263580708138692]:0.01625374274054,343[&length_range={2.191594310197E-7,0.1140913175328},default.rate_95%_HPD={8.107212746362808E-4,9.728337194427039E-4},length_95%_HPD={2.191594310197E-7,0.03547482801517},default.rate_range={8.000261883460774E-4,9.999956221596782E-4},default.rate=8.93447556451968E-4,length=0.01340647059851624,location.rate_95%_HPD={0.5897047145561718,1.0247004167779792},location.rate_median=0.8028053243761422,height_median=0.13972602739727358,location.set.prob={1.0},height_range={0.1397260273971554,0.13972602739739198},location.rate=0.8073631393398963,height_95%_HPD={0.13972602739721396,0.13972602739733098},default.rate_median=8.92455972395866E-4,length_median=0.010193415811155,location="RJ",location.prob=1.0,location.set={"RJ"},location.rate_range={0.42448391338960223,1.331227935658132},height=0.13972602739716938]:0.001518507508024)[&length_range={2.294462695185E-5,0.07787625108889},default.rate_95%_HPD={8.13235305591683E-4,9.727946441897725E-4},length_95%_HPD={2.294462695185E-5,0.03602916951561},default.rate_range={8.015921475489426E-4,9.996901957892216E-4},default.rate=8.904382162839854E-4,length=0.011826891156081905,posterior=0.025666666666666667,location.rate_95%_HPD={0.5930534264275188,1.0189274849654035},location.rate_median=0.7978010207655541,height_median=0.14695401308022593,location.set.prob={1.0},height_range={0.13972987910111334,0.2167544096126747},location.rate=0.802047703929407,height_95%_HPD={0.13972987910111334,0.16655524483726206},default.rate_median=8.882498612406086E-4,length_median=0.008243763079548501,location="RJ",location.prob=1.0,location.set={"RJ"},location.rate_range={0.4903739209207486,1.2022319126950938},height=0.14932517549079627]:0.01612469704464,((344[&length_range={2.103230431483E-8,0.07525544881598},default.rate_95%_HPD={8.107212746362808E-4,9.728337194427039E-4},length_95%_HPD={2.103230431483E-8,0.0202391650609},default.rate_range={8.000261883460774E-4,9.999956221596782E-4},default.rate=8.93447556451968E-4,length=0.006683510489777709,location.rate_95%_HPD={0.5897047145561718,1.0247004167779792},location.rate_median=0.8028053243761422,height_median=0.13972602739727363,location.set.prob={1.0},height_range={0.13972602739715434,0.13972602739739126},location.rate=0.8073631393398963,height_95%_HPD={0.13972602739721496,0.1397260273973318},default.rate_median=8.92455972395866E-4,length_median=0.0045673548574960005,location="RJ",location.prob=1.0,location.set={"RJ"},location.rate_range={0.42448391338960223,1.331227935658132},height=0.13972602739716933]:0.002339288312461,348[&length_range={0.002739747059662,0.07799517484334},default.rate_95%_HPD={8.107212746362808E-4,9.728337194427039E-4},length_95%_HPD={0.002739747059662,0.0229724435283},default.rate_range={8.000261883460774E-4,9.999956221596782E-4},default.rate=8.93447556451968E-4,length=0.009422005324147574,location.rate_95%_HPD={0.5897047145561718,1.0247004167779792},location.rate_median=0.8028053243761422,height_median=0.13698630136991619,location.set.prob={1.0},height_range={0.13698630136979434,0.13698630137003415},location.rate=0.8073631393398963,height_95%_HPD={0.1369863013698578,0.13698630136997503},default.rate_median=8.92455972395866E-4,length_median=0.0073067754685875,location="RJ",location.prob=1.0,location.set={"RJ"},location.rate_range={0.42448391338960223,1.331227935658132},height=0.13698630136981407]:0.005079014339818)[&length_range={2.796355580839E-5,0.1058415517573},default.rate_95%_HPD={8.107357660604222E-4,9.72856313647979E-4},length_95%_HPD={2.494630284435E-4,0.04718890652513},default.rate_range={8.000261883460774E-4,9.999956221596782E-4},default.rate=8.934475140268547E-4,length=0.018440021351089818,posterior=0.9997222222222222,location.rate_95%_HPD={0.5896654182363493,1.0247004167779792},location.rate_median=0.8028296691263126,height_median=0.14429269112921006,location.set.prob={1.0},height_range={0.1397260484295999,0.21498147621323715},location.rate=0.8073774973584893,height_95%_HPD={0.1397260484295999,0.15994265337597569},default.rate_median=8.924558361596531E-4,length_median=0.0148730172048,location="RJ",location.prob=1.0,location.set={"RJ"},location.rate_range={0.42448391338960223,1.331227935658132},height=0.1464056317125301]:0.01263751601757,(355[&length_range={1.69322160154E-7,0.1161626674763},default.rate_95%_HPD={8.107212746362808E-4,9.728337194427039E-4},length_95%_HPD={1.69322160154E-7,0.04218373422412},default.rate_range={8.000261883460774E-4,9.999956221596782E-4},default.rate=8.93447556451968E-4,length=0.01507444627692279,location.rate_95%_HPD={0.5897047145561718,1.0247004167779792},location.rate_median=0.8028053243761422,height_median=0.12054794520554457,location.set.prob={1.0},height_range={0.12054794520542844,0.12054794520566314},location.rate=0.8073631393398963,height_95%_HPD={0.12054794520548567,0.12054794520560308},default.rate_median=8.92455972395866E-4,length_median=0.01090877741307,location="RJ",location.prob=1.0,location.set={"RJ"},location.rate_range={0.42448391338960223,1.331227935658132},height=0.12054794520554431]:0.004928204568175,377[&length_range={1.13814674442E-6,0.1339630513889},default.rate_95%_HPD={8.107212746362808E-4,9.728337194427039E-4},length_95%_HPD={1.13814674442E-6,0.05344073800332},default.rate_range={8.000261883460774E-4,9.999956221596782E-4},default.rate=8.93447556451968E-4,length=0.024948741099332407,location.rate_95%_HPD={0.5897047145561718,1.0247004167779792},location.rate_median=0.8028053243761422,height_median=0.10136986301381537,location.set.prob={1.0},height_range={0.10136986301369438,0.10136986301393752},location.rate=0.8073631393398963,height_95%_HPD={0.10136986301375589,0.10136986301387435},default.rate_median=8.92455972395866E-4,length_median=0.022707866285705,location="RJ",location.prob=1.0,location.set={"RJ"},location.rate_range={0.42448391338960223,1.331227935658132},height=0.1013698630138725]:0.0241062867599)[&length_range={1.659379723629E-6,0.09916421870049},default.rate_95%_HPD={8.069135879458364E-4,9.697949153284432E-4},length_95%_HPD={1.659379723629E-6,0.03977951344188},default.rate_range={8.000334988688567E-4,9.999859899412732E-4},default.rate=8.924710805318408E-4,length=0.014165987343345015,posterior=0.14337037037037037,location.rate_95%_HPD={0.5899663283840725,1.0223245196493116},location.rate_median=0.7991033012521374,height_median=0.12681721239346408,location.set.prob={1.0},height_range={0.12054865762116768,0.18665705434886415},location.rate=0.8045930163550821,height_95%_HPD={0.12054865762116768,0.1449222017819895},default.rate_median=8.909580825775356E-4,length_median=0.010482981384985001,location="RJ",location.prob=1.0,location.set={"RJ"},location.rate_range={0.4448164112813023,1.3138309017180168},height=0.1291350132045975]:0.02922668195359)[&length_range={3.722164002889E-5,0.07311898049119},default.rate_95%_HPD={8.087677458432764E-4,9.652403808063488E-4},length_95%_HPD={3.722164002889E-5,0.03123642262271},default.rate_range={8.01911179861525E-4,9.978415480993916E-4},default.rate=8.889702269218837E-4,length=0.00967269459087321,posterior=0.009555555555555555,location.rate_95%_HPD={0.5979826182282184,1.0305145598965961},location.rate_median=0.7891591854381932,height_median=0.15570491272286235,location.set.prob={1.0},height_range={0.14033471469012804,0.21540567043802203},location.rate=0.7989737137156716,height_95%_HPD={0.14158140137598157,0.18125332301313357},default.rate_median=8.882795709608809E-4,length_median=0.0060611576468580005,location="RJ",location.prob=1.0,location.set={"RJ"},location.rate_range={0.49531261307941604,1.1575099449321324},height=0.15864274660424757]:0.002666400222628)[&length_range={5.434855841283E-4,0.1270124521186},default.rate_95%_HPD={8.107212746362808E-4,9.728337194427039E-4},length_95%_HPD={0.01007129209062,0.08433463998238},default.rate_range={8.000261883460774E-4,9.999956221596782E-4},default.rate=8.93447556451968E-4,length=0.047850513009134094,posterior=1.0,location.rate_95%_HPD={0.5897047145561718,1.0247004167779792},location.rate_median=0.8028053243761422,height_median=0.1678960594501872,location.set.prob={1.0},height_range={0.14152585079793495,0.25508710297511294},location.rate=0.8073631393398963,height_95%_HPD={0.14586966951365749,0.20359592357172984},default.rate_median=8.92455972395866E-4,length_median=0.047689120750495,location="RJ",location.prob=1.0,location.set={"RJ"},location.rate_range={0.42448391338960223,1.331227935658132},height=0.17044180930137065]:0.07086641118282)[&length_range={1.447185400888E-4,0.126183305468},default.rate_95%_HPD={8.110051901412547E-4,9.731076999964526E-4},length_95%_HPD={0.001306980199488,0.06276819336065},default.rate_range={8.000261883460774E-4,9.999956221596782E-4},default.rate=8.933806025206918E-4,length=0.02941511366579178,posterior=0.9898888888888889,location.rate_95%_HPD={0.5915871420492679,1.0263561287395326},location.rate_median=0.8026613093070045,height_median=0.21896009593667506,location.set.prob={1.0},height_range={0.15144913838438007,0.2855054412425748},location.rate=0.8072034466156877,height_95%_HPD={0.17973110490043998,0.2566509406074521},default.rate_median=8.923734085755307E-4,length_median=0.026945888707255,location="RJ",location.prob=1.0,location.set={"RJ"},location.rate_range={0.42448391338960223,1.331227935658132},height=0.21805777154649816]:0.05201255846351)[&length_range={1.416296818479E-5,0.138152205317},default.rate_95%_HPD={8.099963004132947E-4,9.721620227417738E-4},length_95%_HPD={0.002210024230107,0.084210055045},default.rate_range={8.000261883460774E-4,9.999956221596782E-4},default.rate=8.934697575009533E-4,length=0.04200162493080573,posterior=0.9888148148148148,location.rate_95%_HPD={0.5896315855639844,1.0247004167779792},location.rate_median=0.8027062449219163,height_median=0.27053861473312757,location.set.prob={3.7455989212675104E-5,0.9989137763128324,1.6855195145703799E-4,4.307438759457637E-4,7.491197842535021E-5,3.7455989212675106E-4},height_range={0.2425646132267538,0.3558399277249505},location.rate=0.8072870543672933,height_95%_HPD={0.25396295576427885,0.3133737148650617},default.rate_median=8.924708282201864E-4,length_median=0.04241376402172,location="RJ",location.prob=0.9989137763128324,location.set={"CentreWest","RJ","South","North","Southeast","Northeast"},location.rate_range={0.42448391338960223,1.331227935658132},height=0.2742001940116553]:0.05435185918978)[&length_range={2.483109764206E-5,0.08586285944994},default.rate_95%_HPD={8.095234644940132E-4,9.723411571925065E-4},length_95%_HPD={0.001389028489752,0.05392478321484},default.rate_range={8.000684667621226E-4,9.99939128301967E-4},default.rate=8.908764085421034E-4,length=0.025302117864032032,posterior=0.2592037037037037,location.rate_95%_HPD={0.6058741214737782,1.0473827903293238},location.rate_median=0.8189535893024069,height_median=0.3408911668316293,location.set.prob={7.144388083160677E-4,0.0012145459741373151,7.144388083160677E-4,0.9830678002429092,7.144388083160678E-5,0.014217332285489747},height_range={0.32331293408175027,0.40684235096864},location.rate=0.8229707498684103,height_95%_HPD={0.32483590231129567,0.37168349812444373},default.rate_median=8.896755520338951E-4,length_median=0.02309015455564,location="North",location.prob=0.9830678002429092,location.set={"CentreWest","RJ","South","North","Southeast","Northeast"},location.rate_range={0.4413680964163052,1.331227935658132},height=0.3436653084310486]:0.05544032974622)[&length_range={2.872955536692E-5,0.02476723478767},default.rate_95%_HPD={8.126617949596365E-4,9.540544788519568E-4},length_95%_HPD={2.872955536692E-5,0.01477787485909},default.rate_range={8.126617949596365E-4,9.672235340630776E-4},default.rate=8.878205072423064E-4,length=0.004762189592273328,posterior=0.0011666666666666668,location.rate_95%_HPD={0.5708345983431244,0.9981089826860934},location.rate_median=0.8146241438509955,height_median=0.3876323660693066,location.set.prob={1.0},height_range={0.37061088591231034,0.40985798279055835},location.rate=0.8168957412632613,height_95%_HPD={0.37061088591231034,0.39171896941440454},default.rate_median=8.87778439597995E-4,length_median=0.002437746526815,location="North",location.prob=1.0,location.set={"North"},location.rate_range={0.5708345983431244,1.128278006680468},height=0.38554181984026936]:4.856447087681E-5)[&default.rate=8.87778439597995E-4,length=1.391419483493E-5,posterior=1.8518518518518518E-5,location="North",location.prob=1.0,location.set={"North"},location.set.prob={1.0},height=0.3900889550031078,location.rate=0.8124187585461015]:1.391419483493E-5,(73[&length_range={3.5760734729E-7,0.08477714708748},default.rate_95%_HPD={8.107212746362808E-4,9.728337194427039E-4},length_95%_HPD={9.196308498605E-7,0.05083389894047},default.rate_range={8.000261883460774E-4,9.999956221596782E-4},default.rate=8.93447556451968E-4,length=0.01770846069236644,location.rate_95%_HPD={0.5897047145561718,1.0247004167779792},location.rate_median=0.8028053243761422,height_median=0.32876712328766194,location.set.prob={1.0},height_range={0.32876712328754837,0.32876712328777613},location.rate=0.8073631393398963,height_95%_HPD={0.3287671232876056,0.3287671232877179},default.rate_median=8.92455972395866E-4,length_median=0.012391202710745,location="North",location.prob=1.0,location.set={"North"},location.rate_range={0.42448391338960223,1.331227935658132},height=0.32876712328783686]:0.06002936892424,(80[&length_range={6.701297411427E-8,0.08966510697172},default.rate_95%_HPD={8.107212746362808E-4,9.728337194427039E-4},length_95%_HPD={5.514307524884E-5,0.03972178604299},default.rate_range={8.000261883460774E-4,9.999956221596782E-4},default.rate=8.93447556451968E-4,length=0.015185875494397759,location.rate_95%_HPD={0.5897047145561718,1.0247004167779792},location.rate_median=0.8028053243761422,height_median=0.350654989146051,location.set.prob={1.0},height_range={0.3506549891459326,0.3506549891461673},location.rate=0.8073631393398963,height_95%_HPD={0.3506549891459952,0.35065498914610693},default.rate_median=8.92455972395866E-4,length_median=0.01219267226239,location="North",location.prob=1.0,location.set={"North"},location.rate_range={0.42448391338960223,1.331227935658132},height=0.35065498914622945]:0.01312393533729,((476[&length_range={0.002279049966325,0.1593648755221},default.rate_95%_HPD={8.107212746362808E-4,9.728337194427039E-4},length_95%_HPD={0.02718777158589,0.1091027843759},default.rate_range={8.000261883460774E-4,9.999956221596782E-4},default.rate=8.93447556451968E-4,length=0.07005576818280394,location.rate_95%_HPD={0.5897047145561718,1.0247004167779792},location.rate_median=0.8028053243761422,height_median=0.15342465753428747,location.set.prob={1.0},height_range={0.15342465753415424,0.15342465753442824},location.rate=0.8073631393398963,height_95%_HPD={0.15342465753422252,0.15342465753435275},default.rate_median=8.92455972395866E-4,length_median=0.069411805170385,location="South",location.prob=1.0,location.set={"South"},location.rate_range={0.42448391338960223,1.331227935658132},height=0.1534246575342818]:0.11047115073,((500[&length_range={5.034273230339E-4,0.1555765907847},default.rate_95%_HPD={8.107212746362808E-4,9.728337194427039E-4},length_95%_HPD={0.01639044275103,0.1034712931611},default.rate_range={8.000261883460774E-4,9.999956221596782E-4},default.rate=8.93447556451968E-4,length=0.061987066008871335,location.rate_95%_HPD={0.5897047145561718,1.0247004167779792},location.rate_median=0.8028053243761422,height_median=0.15616438356164503,location.set.prob={1.0},height_range={0.15616438356151924,0.15616438356179096},location.rate=0.8073631393398963,height_95%_HPD={0.1561643835615808,0.15616438356170692},default.rate_median=8.92455972395866E-4,length_median=0.06275647806988499,location="South",location.prob=1.0,location.set={"South"},location.rate_range={0.42448391338960223,1.331227935658132},height=0.15616438356163204]:0.101534708128,466[&length_range={8.560603833092E-4,0.162723715781},default.rate_95%_HPD={8.107212746362808E-4,9.728337194427039E-4},length_95%_HPD={0.01847012366151,0.1071216207155},default.rate_range={8.000261883460774E-4,9.999956221596782E-4},default.rate=8.93447556451968E-4,length=0.06658976017498398,location.rate_95%_HPD={0.5897047145561718,1.0247004167779792},location.rate_median=0.8028053243761422,height_median=0.15068493150693013,location.set.prob={1.0},height_range={0.15068493150680123,0.1506849315070748},location.rate=0.8073631393398963,height_95%_HPD={0.15068493150686674,0.15068493150699475},default.rate_median=8.92455972395866E-4,length_median=0.067825913970365,location="South",location.prob=1.0,location.set={"South"},location.rate_range={0.42448391338960223,1.331227935658132},height=0.15068493150693016]:0.1070141601827)[&length_range={1.867751908718E-6,0.1166898946059},default.rate_95%_HPD={8.108905668539868E-4,9.723411571925065E-4},length_95%_HPD={1.867751908718E-6,0.05868200855075},default.rate_range={8.001124735825191E-4,9.99939128301967E-4},default.rate=8.932677859987379E-4,length=0.02207627008741984,posterior=0.18575925925925926,location.rate_95%_HPD={0.5976943801231145,1.026757330950109},location.rate_median=0.8041798889739774,height_median=0.2077581398881902,location.set.prob={1.0},height_range={0.1571370447639151,0.27263880379504507},location.rate=0.8088857330100806,height_95%_HPD={0.16286169549470086,0.24190523504520284},default.rate_median=8.920337048518262E-4,length_median=0.01715378371612,location="South",location.prob=1.0,location.set={"South"},location.rate_range={0.4552770748290633,1.2931507878716224},height=0.2061580431377531]:0.004636859651405,(365[&length_range={0.009018912382439,0.2040088037918},default.rate_95%_HPD={8.107212746362808E-4,9.728337194427039E-4},length_95%_HPD={0.06466482475835,0.1537126095732},default.rate_range={8.000261883460774E-4,9.999956221596782E-4},default.rate=8.93447556451968E-4,length=0.11067976394572182,location.rate_95%_HPD={0.5897047145561718,1.0247004167779792},location.rate_median=0.8028053243761422,height_median=0.1150684931508294,location.set.prob={1.0},height_range={0.11506849315067164,0.11506849315101175},location.rate=0.8073631393398963,height_95%_HPD={0.11506849315074741,0.11506849315090928},default.rate_median=8.92455972395866E-4,length_median=0.11064048159735,location="RJ",location.prob=1.0,location.set={"RJ"},location.rate_range={0.42448391338960223,1.331227935658132},height=0.11506849315082945]:0.1389088386453,(465[&length_range={0.00207656208767,0.1561083804228},default.rate_95%_HPD={8.107212746362808E-4,9.728337194427039E-4},length_95%_HPD={0.02582128947221,0.1063996448861},default.rate_range={8.000261883460774E-4,9.999956221596782E-4},default.rate=8.93447556451968E-4,length=0.06793818282946913,location.rate_95%_HPD={0.5897047145561718,1.0247004167779792},location.rate_median=0.8028053243761422,height_median=0.1561643835616452,location.set.prob={1.0},height_range={0.15616438356151424,0.1561643835617954},location.rate=0.8073631393398963,height_95%_HPD={0.1561643835615808,0.15616438356170825},default.rate_median=8.92455972395866E-4,length_median=0.067177584072195,location="South",location.prob=1.0,location.set={"South"},location.rate_range={0.42448391338960223,1.331227935658132},height=0.15616438356163234]:0.05964896595617,598[&length_range={0.06107370690314,0.2532263338586},default.rate_95%_HPD={8.107212746362808E-4,9.728337194427039E-4},length_95%_HPD={0.1132733805896,0.205169801225},default.rate_range={8.000261883460774E-4,9.999956221596782E-4},default.rate=8.93447556451968E-4,length=0.16162516146811184,location.rate_95%_HPD={0.5897047145561718,1.0247004167779792},location.rate_median=0.8028053243761422,height_median=0.06301369863012965,location.set.prob={1.0},height_range={0.06301369862997125,0.06301369863029738},location.rate=0.8073631393398963,height_95%_HPD={0.0630136986300458,0.06301369863021444},default.rate_median=8.92455972395866E-4,length_median=0.1618256048484,location="Southeast",location.prob=1.0,location.set={"Southeast"},location.rate_range={0.42448391338960223,1.331227935658132},height=0.06301369863012951]:0.1527996508877)[&length_range={2.798417778199E-6,0.09098412556051},default.rate_95%_HPD={8.11526799384418E-4,9.718172663649853E-4},length_95%_HPD={2.798417778199E-6,0.0395583883127},default.rate_range={8.001099195175662E-4,9.996296982921872E-4},default.rate=8.924839552930208E-4,length=0.013760328860791624,posterior=0.10503703703703704,location.rate_95%_HPD={0.5896315855639844,1.0221880785522304},location.rate_median=0.8014555969738318,height_median=0.22070551973259794,location.set.prob={0.9970028208744711,0.0014104372355430183,1.763046544428773E-4,0.0014104372355430183},height_range={0.15824094564936064,0.27722093590639785},location.rate=0.8073955746444805,height_95%_HPD={0.1854307464512833,0.2585473426221255},default.rate_median=8.909528989123085E-4,length_median=0.009692707676714998,location="South",location.prob=0.9970028208744711,location.set={"South","RJ","North","Southeast"},location.rate_range={0.42448391338960223,1.2931507878716224},height=0.2211200013206856]:0.03816398227835)[&length_range={1.069805157822E-6,0.07383624694398},default.rate_95%_HPD={8.106242015618995E-4,9.703444572435316E-4},length_95%_HPD={1.069805157822E-6,0.03223322390734},default.rate_range={8.001124735825191E-4,9.977340980477022E-4},default.rate=8.920458613662627E-4,length=0.010943639248126299,posterior=0.040018518518518516,location.rate_95%_HPD={0.6107496175922273,1.0367903928875994},location.rate_median=0.80255199925181,height_median=0.2307521257580524,location.set.prob={0.993058769088385,0.005090236001850995,4.6274872744099955E-4,0.0013882461823229986},height_range={0.1660233833681392,0.2782574880375579},location.rate=0.8082303659027357,height_95%_HPD={0.1988705198837701,0.2598354859941936},default.rate_median=8.90755083929291E-4,length_median=0.007725758396672,location="South",location.prob=0.993058769088385,location.set={"South","RJ","North","Southeast"},location.rate_range={0.4413922751715997,1.2341437733183993},height=0.230491835216599]:0.008358619544905)[&length_range={7.892791250574E-7,0.07115366496464},default.rate_95%_HPD={8.151238801080639E-4,9.768758092386955E-4},length_95%_HPD={7.892791250574E-7,0.03324727356836},default.rate_range={8.001553391681282E-4,9.997432936842084E-4},default.rate=8.941653140178184E-4,length=0.01131270925495079,posterior=0.08414814814814815,location.rate_95%_HPD={0.5955945007903064,1.0374027477588994},location.rate_median=0.8041107430049621,height_median=0.23837200886934423,location.set.prob={0.9980193661971831,4.4014084507042255E-4,0.0011003521126760564,4.4014084507042255E-4},height_range={0.17884927226339678,0.2901093505065444},location.rate=0.8085579216601921,height_95%_HPD={0.21119968424254765,0.26582438803367464},default.rate_median=8.92712862485205E-4,length_median=0.0080608983310205,location="South",location.prob=0.9980193661971831,location.set={"South","RJ","North","Southeast"},location.rate_range={0.4903739209207486,1.266688074931585},height=0.23820553773230121]:0.001559856923176)[&length_range={0.005698151366826,0.1685480494944},default.rate_95%_HPD={8.107212746362808E-4,9.728337194427039E-4},length_95%_HPD={0.04510317097225,0.1162787130615},default.rate_range={8.000261883460774E-4,9.999956221596782E-4},default.rate=8.93447556451968E-4,length=0.079006508174973,posterior=1.0,location.rate_95%_HPD={0.5897047145561718,1.0247004167779792},location.rate_median=0.8028053243761422,height_median=0.2513740535088124,location.set.prob={9.259259259259259E-5,0.9692407407407407,0.006703703703703704,0.018277777777777778,0.004907407407407407,7.777777777777777E-4},height_range={0.1790837379036064,0.3277042032931094},location.rate=0.8073631393398963,height_95%_HPD={0.21856732478554142,0.2739344143856672},default.rate_median=8.92455972395866E-4,length_median=0.078046876441295,location="South",location.prob=0.9692407407407407,location.set={"CentreWest","South","RJ","North","Southeast","Northeast"},location.rate_range={0.42448391338960223,1.331227935658132},height=0.24934417828631966]:0.08365400210458,(6[&length_range={1.749874982374E-4,0.1012361005741},default.rate_95%_HPD={8.107212746362808E-4,9.728337194427039E-4},length_95%_HPD={0.01366674896267,0.0632885529208},default.rate_range={8.000261883460774E-4,9.999956221596782E-4},default.rate=8.93447556451968E-4,length=0.0375750096452336,location.rate_95%_HPD={0.5897047145561718,1.0247004167779792},location.rate_median=0.8028053243761422,height_median=0.29041095890420376,location.set.prob={1.0},height_range={0.2904109589040817,0.2904109589043291},location.rate=0.8073631393398963,height_95%_HPD={0.2904109589041469,0.2904109589042604},default.rate_median=8.92455972395866E-4,length_median=0.03869474653183,location="North",location.prob=1.0,location.set={"North"},location.rate_range={0.42448391338960223,1.331227935658132},height=0.29041095890393775]:0.05641288747432,71[&length_range={6.210665254858E-7,0.06443953030204},default.rate_95%_HPD={8.107212746362808E-4,9.728337194427039E-4},length_95%_HPD={6.210665254858E-7,0.02299902059505},default.rate_range={8.000261883460774E-4,9.999956221596782E-4},default.rate=8.93447556451968E-4,length=0.0071449887752917515,location.rate_95%_HPD={0.5897047145561718,1.0247004167779792},location.rate_median=0.8028053243761422,height_median=0.3287671232876619,location.set.prob={1.0},height_range={0.3287671232875422,0.32876712328778107},location.rate=0.8073631393398963,height_95%_HPD={0.32876712328760577,0.32876712328771784},default.rate_median=8.92455972395866E-4,length_median=0.004789596019249,location="North",location.prob=1.0,location.set={"North"},location.rate_range={0.42448391338960223,1.331227935658132},height=0.3287671232878369]:0.01805672309086)[&length_range={7.427691989248E-8,0.06936314352635},default.rate_95%_HPD={8.104087546593605E-4,9.716963333549212E-4},length_95%_HPD={7.427691989248E-8,0.02392744438269},default.rate_range={8.001124735825191E-4,9.999956221596782E-4},default.rate=8.914924029534397E-4,length=0.007995693658591022,posterior=0.19844444444444445,location.rate_95%_HPD={0.5921537683628092,1.019418810402183},location.rate_median=0.8020605211013658,height_median=0.3330899313251301,location.set.prob={1.0},height_range={0.3287679110093903,0.3859438978386693},location.rate=0.8068960761138296,height_95%_HPD={0.3287679110093903,0.3482840935243053},default.rate_median=8.900945371630444E-4,length_median=0.00560150133563,location="North",location.prob=1.0,location.set={"North"},location.rate_range={0.4552770748290633,1.331227935658132},height=0.3349291698021812]:7.259639903013E-4)[&length_range={4.997548923952E-4,0.1178255881981},default.rate_95%_HPD={8.107212746362808E-4,9.728337194427039E-4},length_95%_HPD={0.009196831315487,0.06142594072182},default.rate_range={8.000261883460774E-4,9.999956221596782E-4},default.rate=8.93447556451968E-4,length=0.03536769367934085,posterior=1.0,location.rate_95%_HPD={0.5897047145561718,1.0247004167779792},location.rate_median=0.8028053243761422,height_median=0.3362732450852164,location.set.prob={2.5925925925925926E-4,0.9996481481481482,1.8518518518518518E-5,7.407407407407407E-5},height_range={0.3287677443541628,0.4006248710385525},location.rate=0.8073631393398963,height_95%_HPD={0.3287677443541628,0.35633569223812495},default.rate_median=8.92455972395866E-4,length_median=0.035318222841035,location="North",location.prob=0.9996481481481482,location.set={"South","North","Southeast","Northeast"},location.rate_range={0.42448391338960223,1.331227935658132},height=0.33872079612315575]:0.01622911411451)[&length_range={2.25544829287E-5,0.0414924274755},default.rate_95%_HPD={8.034294566980156E-4,9.651153979556921E-4},length_95%_HPD={2.25544829287E-5,0.03139708948126},default.rate_range={8.021055199587551E-4,9.982833507108401E-4},default.rate=8.953323263061824E-4,length=0.010376913483671589,posterior=0.009555555555555555,location.rate_95%_HPD={0.5646792293183586,1.0032146512253088},location.rate_median=0.803583851685068,height_median=0.36332919386435125,location.set.prob={1.0},height_range={0.35069485429244973,0.39464914816828683},location.rate=0.8016821962338384,height_95%_HPD={0.35069485429244973,0.3883532654146882},default.rate_median=8.944810863097277E-4,length_median=0.008017263949418499,location="North",location.prob=1.0,location.set={"North"},location.rate_range={0.4903739209207486,1.2176626324262083},height=0.36530180653695843]:0.02501756772856)[&length_range={0.001306376986083,0.03271420247889},default.rate_95%_HPD={8.343548399731412E-4,9.060445985522381E-4},length_95%_HPD={0.001306376986083,0.03271420247889},default.rate_range={8.343548399731412E-4,9.060445985522381E-4},default.rate=8.712893736643787E-4,length=0.016247661655355874,posterior=1.4814814814814815E-4,location.rate_95%_HPD={0.6602708362305361,0.9217156119374563},location.rate_median=0.7969579158194265,height_median=0.37089352922267216,location.set.prob={1.0},height_range={0.3513694802181951,0.38879649221185975},location.rate=0.7831442452397285,height_95%_HPD={0.3513694802181951,0.38879649221185975},default.rate_median=8.720780238975197E-4,length_median=0.018134030046665,location="North",location.prob=1.0,location.set={"North"},location.rate_range={0.6602708362305361,0.9217156119374563},height=0.37041606346649897]:0.001306376986083)[&default.rate=8.87778439597995E-4,length=6.567767815574E-5,posterior=1.8518518518518518E-5,location="North",location.prob=1.0,location.set={"North"},location.set.prob={1.0},height=0.3901028691979428,location.rate=0.8124187585461015]:6.567767815574E-5)[&default.rate=8.87778439597995E-4,length=6.786720838703E-5,posterior=1.8518518518518518E-5,location="North",location.prob=1.0,location.set={"North"},location.set.prob={1.0},height=0.3901685468760985,location.rate=0.8124187585461015]:6.786720838703E-5)[&default.rate=8.87778439597995E-4,length=1.809936461517E-5,posterior=1.8518518518518518E-5,location="North",location.prob=1.0,location.set={"North"},location.set.prob={1.0},height=0.3902364140844855,location.rate=0.8124187585461015]:1.809936461517E-5,(36[&length_range={2.448979121855E-5,0.05616716200316},default.rate_95%_HPD={8.107212746362808E-4,9.728337194427039E-4},length_95%_HPD={3.137386636297E-4,0.01929210216008},default.rate_range={8.000261883460774E-4,9.999956221596782E-4},default.rate=8.93447556451968E-4,length=0.008940224220965782,location.rate_95%_HPD={0.5897047145561718,1.0247004167779792},location.rate_median=0.8028053243761422,height_median=0.3643161913316816,location.set.prob={1.0},height_range={0.3643161913315668,0.36431619133179505},location.rate=0.8073631393398963,height_95%_HPD={0.36431619133162585,0.3643161913317373},default.rate_median=8.92455972395866E-4,length_median=0.007938079164619,location="North",location.prob=1.0,location.set={"North"},location.rate_range={0.42448391338960223,1.331227935658132},height=0.3643161913315019]:0.005264059364858,37[&length_range={0.01095345153972,0.06709612375167},default.rate_95%_HPD={8.107212746362808E-4,9.728337194427039E-4},length_95%_HPD={0.01124270041213,0.03022106390859},default.rate_range={8.000261883460774E-4,9.999956221596782E-4},default.rate=8.93447556451968E-4,length=0.019869185969470515,location.rate_95%_HPD={0.5897047145561718,1.0247004167779792},location.rate_median=0.8028053243761422,height_median=0.35338722958317703,location.set.prob={1.0},height_range={0.3533872295830658,0.3533872295832896},location.rate=0.8073631393398963,height_95%_HPD={0.353387229583121,0.35338722958323304},default.rate_median=8.92455972395866E-4,length_median=0.018867040913125,location="North",location.prob=1.0,location.set={"North"},location.rate_range={0.42448391338960223,1.331227935658132},height=0.3533872295832562]:0.01619302111336)[&length_range={2.789317886264E-4,0.1575287663384},default.rate_95%_HPD={8.107212746362808E-4,9.728337194427039E-4},length_95%_HPD={0.002063222950508,0.03396713684047},default.rate_range={8.000261883460774E-4,9.999956221596782E-4},default.rate=8.93447556451968E-4,length=0.017745896430918687,posterior=1.0,location.rate_95%_HPD={0.5897047145561718,1.0247004167779792},location.rate_median=0.8028053243761422,height_median=0.372254270496329,location.set.prob={1.0},height_range={0.3643406811229067,0.42048335333488684},location.rate=0.8073631393398963,height_95%_HPD={0.3646299299953146,0.3836082934917828},default.rate_median=8.92455972395866E-4,length_median=0.01722710236976,location="North",location.prob=1.0,location.set={"North"},location.rate_range={0.42448391338960223,1.331227935658132},height=0.37325641555264877]:0.0206742627526)[&default.rate=8.87778439597995E-4,length=1.160230568396E-4,posterior=1.8518518518518518E-5,location="North",location.prob=1.0,location.set={"North"},location.set.prob={1.0},height=0.3902545134491007,location.rate=0.8124187585461015]:1.160230568396E-4)[&default.rate=8.87778439597995E-4,length=3.53726869845E-5,posterior=1.8518518518518518E-5,location="North",location.prob=1.0,location.set={"North"},location.set.prob={1.0},height=0.3903705365059403,location.rate=0.8124187585461015]:3.53726869845E-5,19[&length_range={5.57504682353E-5,0.1394835489336},default.rate_95%_HPD={8.107212746362808E-4,9.728337194427039E-4},length_95%_HPD={0.005737236926534,0.09467230289429},default.rate_range={8.000261883460774E-4,9.999956221596782E-4},default.rate=8.93447556451968E-4,length=0.04890898619161301,location.rate_95%_HPD={0.5897047145561718,1.0247004167779792},location.rate_median=0.8028053243761422,height_median=0.2821917808219041,location.set.prob={1.0},height_range={0.2821917808217904,0.2821917808220272},location.rate=0.8073631393398963,height_95%_HPD={0.28219178082184493,0.2821917808219603},default.rate_median=8.92455972395866E-4,length_median=0.04524708125706,location="North",location.prob=1.0,location.set={"North"},location.rate_range={0.42448391338960223,1.331227935658132},height=0.2821917808216937]:0.1082141283711)[&default.rate=8.87778439597995E-4,length=9.412536126145E-4,posterior=1.8518518518518518E-5,location="North",location.prob=1.0,location.set={"North"},location.set.prob={1.0},height=0.3904059091929248,location.rate=0.8124187585461015]:9.412536126145E-4,((8[&length_range={5.2360618063E-4,0.1284275591461},default.rate_95%_HPD={8.107212746362808E-4,9.728337194427039E-4},length_95%_HPD={0.0067015558936,0.06262910147559},default.rate_range={8.000261883460774E-4,9.999956221596782E-4},default.rate=8.93447556451968E-4,length=0.032545193650653205,location.rate_95%_HPD={0.5897047145561718,1.0247004167779792},location.rate_median=0.8028053243761422,height_median=0.29041095890420365,location.set.prob={1.0},height_range={0.29041095890408836,0.2904109589043372},location.rate=0.8073631393398963,height_95%_HPD={0.2904109589041459,0.2904109589042594},default.rate_median=8.92455972395866E-4,length_median=0.029203920269855,location="North",location.prob=1.0,location.set={"North"},location.rate_range={0.42448391338960223,1.331227935658132},height=0.290410958903938]:0.01863547355912,18[&length_range={1.713194611175E-7,0.1154287631005},default.rate_95%_HPD={8.107212746362808E-4,9.728337194427039E-4},length_95%_HPD={1.713194611175E-7,0.05499332034667},default.rate_range={8.000261883460774E-4,9.999956221596782E-4},default.rate=8.93447556451968E-4,length=0.030090794613344952,location.rate_95%_HPD={0.5897047145561718,1.0247004167779792},location.rate_median=0.8028053243761422,height_median=0.2849315068492616,location.set.prob={1.0},height_range={0.2849315068491482,0.28493150684939317},location.rate=0.8073631393398963,height_95%_HPD={0.28493150684920576,0.28493150684931934},default.rate_median=8.92455972395866E-4,length_median=0.03022759788762,location="North",location.prob=1.0,location.set={"North"},location.rate_range={0.42448391338960223,1.331227935658132},height=0.2849315068490483]:0.02411492561406)[&length_range={7.546315817231E-7,0.1064783830229},default.rate_95%_HPD={8.122497356018606E-4,9.760803647434448E-4},length_95%_HPD={7.546315817231E-7,0.06106082328336},default.rate_range={8.000925372835323E-4,9.999956221596782E-4},default.rate=8.951528291000388E-4,length=0.02218468445301752,posterior=0.41403703703703704,location.rate_95%_HPD={0.5921537683628092,1.0219210740878855},location.rate_median=0.7949418476503209,height_median=0.316792932244226,location.set.prob={0.9994632793630915,5.367206369084891E-4},height_range={0.29106883277456047,0.3907587690624942},location.rate=0.7992420898712032,height_95%_HPD={0.296079628677015,0.3423228935684776},default.rate_median=8.942809449185382E-4,length_median=0.016373306836855,location="North",location.prob=0.9994632793630915,location.set={"North","Northeast"},location.rate_range={0.4552770748290633,1.3039883495570297},height=0.3190282647860249]:0.02444185503761,422[&length_range={3.211169637464E-4,0.1357378936717},default.rate_95%_HPD={8.107212746362808E-4,9.728337194427039E-4},length_95%_HPD={0.01200888898297,0.08283186287879},default.rate_range={8.000261883460774E-4,9.999956221596782E-4},default.rate=8.93447556451968E-4,length=0.04666416905382478,location.rate_95%_HPD={0.5897047145561718,1.0247004167779792},location.rate_median=0.8028053243761422,height_median=0.27123287671247454,location.set.prob={1.0},height_range={0.27123287671236074,0.2712328767126072},location.rate=0.8073631393398963,height_95%_HPD={0.2712328767124168,0.2712328767125305},default.rate_median=8.92455972395866E-4,length_median=0.045587990950595,location="Northeast",location.prob=1.0,location.set={"Northeast"},location.rate_range={0.42448391338960223,1.331227935658132},height=0.27123287671227286]:0.06225541078846)[&length_range={2.518031958332E-6,0.1040035248365},default.rate_95%_HPD={8.104127567812282E-4,9.723475513350192E-4},length_95%_HPD={2.217854379306E-4,0.06433839303769},default.rate_range={8.000261883460774E-4,9.999859899412732E-4},default.rate=8.941109072891702E-4,length=0.029796561755876284,posterior=0.5037407407407407,location.rate_95%_HPD={0.6030079730805928,1.036097468383375},location.rate_median=0.8066103314108988,height_median=0.32382966074942243,location.set.prob={7.352400558782443E-5,0.9859201529299316,0.014006323064480552},height_range={0.2915264698427583,0.39318416765919206},location.rate=0.8117104355179203,height_95%_HPD={0.30420418453410875,0.35490565902549986},default.rate_median=8.934494747199781E-4,length_median=0.027119015038975,location="North",location.prob=0.9859201529299316,location.set={"CentreWest","North","Northeast"},location.rate_range={0.4413922751715997,1.331227935658132},height=0.32639410969659516]:0.05785887530465)[&default.rate=8.87778439597995E-4,length=1.261789331782E-4,posterior=1.8518518518518518E-5,location="North",location.prob=1.0,location.set={"North"},location.set.prob={1.0},height=0.3913471628055393,location.rate=0.8124187585461015]:1.261789331782E-4)[&default.rate=8.87778439597995E-4,length=0.001091609495008,posterior=1.8518518518518518E-5,location="North",location.prob=1.0,location.set={"North"},location.set.prob={1.0},height=0.3914733417387175,location.rate=0.8124187585461015]:0.001091609495008)[&default.rate=8.87778439597995E-4,length=0.003816055056363,posterior=1.8518518518518518E-5,location="North",location.prob=1.0,location.set={"North"},location.set.prob={1.0},height=0.3925649512337255,location.rate=0.8124187585461015]:0.003816055056363)[&length_range={1.732073121985E-6,0.1075737000594},default.rate_95%_HPD={8.11264831620904E-4,9.728560722558049E-4},length_95%_HPD={1.732073121985E-6,0.02783762975538},default.rate_range={8.000334988688567E-4,9.999956221596782E-4},default.rate=8.937724650861965E-4,length=0.012958101758138637,posterior=0.7051481481481482,location.rate_95%_HPD={0.5896315855639844,1.0252853255318646},location.rate_median=0.8027045609074814,height_median=0.4098623127572516,location.set.prob={0.9998424286989863,1.575713010137087E-4},height_range={0.39021405442380075,0.47642845063989164},location.rate=0.8073815749415241,height_95%_HPD={0.3903629125580496,0.4198224866811076},default.rate_median=8.92744709540714E-4,length_median=0.010528635519495,location="North",location.prob=0.9998424286989863,location.set={"North","Northeast"},location.rate_range={0.42448391338960223,1.331227935658132},height=0.40795290583554583]:0.02014004946232,30[&length_range={2.42901465608E-9,0.1078339705961},default.rate_95%_HPD={8.107212746362808E-4,9.728337194427039E-4},length_95%_HPD={2.42901465608E-9,0.01638259459796},default.rate_range={8.000261883460774E-4,9.999956221596782E-4},default.rate=8.93447556451968E-4,length=0.004665842736936683,location.rate_95%_HPD={0.5897047145561718,1.0247004167779792},location.rate_median=0.8028053243761422,height_median=0.41622875963776096,location.set.prob={1.0},height_range={0.41622875963764233,0.41622875963787415},location.rate=0.8073631393398963,height_95%_HPD={0.4162287596377058,0.41622875963781647},default.rate_median=8.92455972395866E-4,length_median=0.0022366811119645,location="North",location.prob=1.0,location.set={"North"},location.rate_range={0.42448391338960223,1.331227935658132},height=0.41622875963747247]:2.922961146882E-4)[&height_95%_HPD={0.41622876206679177,0.4457059381204638},length=0.0,posterior=1.0,location="North",location.prob=0.9955185185185185,location.set={"CentreWest","South","RJ","North","Southeast","Northeast"},height_median=0.4201769967083454,location.set.prob={5.555555555555556E-5,9.259259259259259E-5,1.8518518518518518E-5,0.9955185185185185,3.333333333333333E-4,0.003981481481481482},height_range={0.41622876206679177,0.6033940124873769},height=0.42427210259609266];
End;
```
