## Supplementary File S1 for "Epidemiological dynamics of SARS-CoV-2 VOC Gamma in Rio de Janeiro, Brazil": SPARTA_sampledRefs_113_HKY+I+G4_SymGeo_Strict_Exponential_UniformRatePrior.combined.MCCtree.treefile (part 1 of 2)

```
#NEXUS
Begin taxa;
	Dimensions ntax=627;
	Taxlabels
		hCoV-19/Brazil/AL-FIOCRUZ-4786/2021|EPI_ISL_1219135|2021-01-27
		hCoV-19/Brazil/AL-FIOCRUZ-4795/2021|EPI_ISL_1219134|2021-01-27
		hCoV-19/Brazil/AM-00700/2021|EPI_ISL_1213202|2021-01-18
		hCoV-19/Brazil/AM-00701/2021|EPI_ISL_1213190|2021-01-26
		hCoV-19/Brazil/AM-00703/2021|EPI_ISL_1213206|2021-01-18
		hCoV-19/Brazil/AM-1031/2021|EPI_ISL_906075|2021-01-19
		hCoV-19/Brazil/AM-1035/2021|EPI_ISL_906069|2021-01-15
		hCoV-19/Brazil/AM-1036/2021|EPI_ISL_906076|2021-01-19
		hCoV-19/Brazil/AM-1037/2021|EPI_ISL_906077|2021-01-19
		hCoV-19/Brazil/AM-1047/2021|EPI_ISL_906080|2021-01-22
		hCoV-19/Brazil/AM-1060/2021|EPI_ISL_940615|2021-01-19
		hCoV-19/Brazil/AM-1061/2021|EPI_ISL_940616|2021-01-19
		hCoV-19/Brazil/AM-1062/2021|EPI_ISL_906071|2021-01-19
		hCoV-19/Brazil/AM-1063/2021|EPI_ISL_940617|2021-01-19
		hCoV-19/Brazil/AM-1064/2021|EPI_ISL_940618|2021-01-19
		hCoV-19/Brazil/AM-1066/2021|EPI_ISL_940620|2021-01-14
		hCoV-19/Brazil/AM-1070/2021|EPI_ISL_940624|2021-01-15
		hCoV-19/Brazil/AM-1073/2021|EPI_ISL_940626|2021-01-21
		hCoV-19/Brazil/AM-1074/2021|EPI_ISL_940627|2021-01-22
		hCoV-19/Brazil/AM-1192/2021|EPI_ISL_943990|2021-01-19
		hCoV-19/Brazil/AM-989/2020|EPI_ISL_833169|2020-12-23
		hCoV-19/Brazil/AM-990/2020|EPI_ISL_833170|2020-12-23
		hCoV-19/Brazil/AM-991/2020|EPI_ISL_833171|2020-12-17
		hCoV-19/Brazil/AM-993/2020|EPI_ISL_833173|2020-12-18
		hCoV-19/Brazil/AM-994/2020|EPI_ISL_833174|2020-12-22
		hCoV-19/Brazil/AM-FIOCRUZ-20143088ER/2020|EPI_ISL_1068110|2020-12-28
		hCoV-19/Brazil/AM-FIOCRUZ-20143103JT/2020|EPI_ISL_833136|2020-12-29
		hCoV-19/Brazil/AM-FIOCRUZ-20143138FN-R2/2020|EPI_ISL_811149|2020-12-30
		hCoV-19/Brazil/AM-FIOCRUZ-20143297CR/2020|EPI_ISL_1068114|2020-12-23
		hCoV-19/Brazil/AM-FIOCRUZ-20842882CA/2020|EPI_ISL_833137|2020-12-04
		hCoV-19/Brazil/AM-FIOCRUZ-20843185MR/2020|EPI_ISL_1068149|2020-12-18
		hCoV-19/Brazil/AM-FIOCRUZ-20843187NC/2020|EPI_ISL_1068150|2020-12-18
		hCoV-19/Brazil/AM-FIOCRUZ-20843198JS/2020|EPI_ISL_1068151|2020-12-21
		hCoV-19/Brazil/AM-FIOCRUZ-20843201ML/2020|EPI_ISL_833138|2020-12-21
		hCoV-19/Brazil/AM-FIOCRUZ-20843228ZC/2020|EPI_ISL_833139|2020-12-22
		hCoV-19/Brazil/AM-FIOCRUZ-20843269RC/2020|EPI_ISL_833140|2020-12-23
		hCoV-19/Brazil/AM-FIOCRUZ-20843312KD/2020|EPI_ISL_1068156|2020-12-27
		hCoV-19/Brazil/AM-FIOCRUZ-20843351MC/2020|EPI_ISL_1068158|2020-12-28
		hCoV-19/Brazil/AM-FIOCRUZ-20843355YM/2020|EPI_ISL_1068159|2020-12-28
		hCoV-19/Brazil/AM-FIOCRUZ-20843374ML/2020|EPI_ISL_1068160|2020-12-29
		hCoV-19/Brazil/AM-FIOCRUZ-20890057CR/2020|EPI_ISL_1068169|2020-12-28
		hCoV-19/Brazil/AM-FIOCRUZ-20891068DS/2020|EPI_ISL_1068198|2020-12-24
		hCoV-19/Brazil/AM-FIOCRUZ-20892199FT/2020|EPI_ISL_1068221|2020-12-21
		hCoV-19/Brazil/AM-FIOCRUZ-20892251AR/2020|EPI_ISL_1068225|2020-12-23
		hCoV-19/Brazil/AM-FIOCRUZ-20892262DR/2020|EPI_ISL_1068226|2020-12-23
		hCoV-19/Brazil/AM-FIOCRUZ-20893866MN/2020|EPI_ISL_1068243|2020-12-23
		hCoV-19/Brazil/AM-FIOCRUZ-20894927MS/2020|EPI_ISL_1068248|2020-12-28
		hCoV-19/Brazil/AM-FIOCRUZ-20895217CM/2020|EPI_ISL_1068249|2020-12-22
		hCoV-19/Brazil/AM-FIOCRUZ-21140646MJ-R2/2021|EPI_ISL_1034306|2021-01-29
		hCoV-19/Brazil/AM-FIOCRUZ-21140861HC/2021|EPI_ISL_1533609|2021-02-09
		hCoV-19/Brazil/AM-FIOCRUZ-21143321SM/2021|EPI_ISL_1068260|2021-01-04
		hCoV-19/Brazil/AM-FIOCRUZ-21143333CC/2021|EPI_ISL_1068261|2021-01-05
		hCoV-19/Brazil/AM-FIOCRUZ-21143339MM/2021|EPI_ISL_1068262|2021-01-05
		hCoV-19/Brazil/AM-FIOCRUZ-21143402KJ/2021|EPI_ISL_1068264|2021-01-06
		hCoV-19/Brazil/AM-FIOCRUZ-21143420WC/2021|EPI_ISL_1068266|2021-01-07
		hCoV-19/Brazil/AM-FIOCRUZ-21143459HF/2021|EPI_ISL_1068269|2021-01-08
		hCoV-19/Brazil/AM-FIOCRUZ-21143496CM/2021|EPI_ISL_1068270|2021-01-11
		hCoV-19/Brazil/AM-FIOCRUZ-21143504VA/2021|EPI_ISL_1068271|2021-01-11
		hCoV-19/Brazil/AM-FIOCRUZ-21143537SL/2021|EPI_ISL_1068272|2021-01-12
		hCoV-19/Brazil/AM-FIOCRUZ-21143580DO/2021|EPI_ISL_1068275|2021-01-08
		hCoV-19/Brazil/AM-FIOCRUZ-21143603CF/2021|EPI_ISL_1068276|2021-01-13
		hCoV-19/Brazil/AM-FIOCRUZ-21143608MV/2021|EPI_ISL_1068278|2021-01-13
		hCoV-19/Brazil/AM-FIOCRUZ-21843439LC/2021|EPI_ISL_1068279|2021-01-07
		hCoV-19/Brazil/AM-FIOCRUZ-21843511WC/2021|EPI_ISL_1068280|2021-01-06
		hCoV-19/Brazil/AM-FIOCRUZ-21843518RA/2021|EPI_ISL_1068281|2021-01-06
		hCoV-19/Brazil/AM-FIOCRUZ-21843667JC/2021|EPI_ISL_1068282|2021-01-11
		hCoV-19/Brazil/AM-FIOCRUZ-21843677AF/2021|EPI_ISL_1068283|2021-01-12
		hCoV-19/Brazil/AM-FIOCRUZ-21843807PS/2021|EPI_ISL_1068284|2021-01-13
		hCoV-19/Brazil/AM-FIOCRUZ-21890002SP/2021|EPI_ISL_1068285|2021-01-04
		hCoV-19/Brazil/AM-FIOCRUZ-21890006JG/2021|EPI_ISL_1068286|2021-01-04
		hCoV-19/Brazil/AM-FIOCRUZ-21890017IF/2021|EPI_ISL_1068287|2021-01-05
		hCoV-19/Brazil/AM-FIOCRUZ-21890017MD/2021|EPI_ISL_1068288|2021-01-05
		hCoV-19/Brazil/AM-FIOCRUZ-21890025RM/2021|EPI_ISL_1068289|2021-01-05
		hCoV-19/Brazil/AM-FIOCRUZ-21890031RC/2021|EPI_ISL_1068290|2021-01-05
		hCoV-19/Brazil/AM-FIOCRUZ-21890365EC/2021|EPI_ISL_1068291|2021-01-07
		hCoV-19/Brazil/AM-FIOCRUZ-21890474MD/2021|EPI_ISL_1068292|2021-01-06
		hCoV-19/Brazil/AM-FIOCRUZ-3521-1P/2021|EPI_ISL_1402431|2021-01-07
		hCoV-19/Brazil/AM-FIOCRUZ-IAM1504/2021|EPI_ISL_1239012|2021-01-26
		hCoV-19/Brazil/AM-IEC-177290/2020|EPI_ISL_918499|2020-12-21
		hCoV-19/Brazil/AM-IEC-177292/2020|EPI_ISL_918501|2020-12-28
		hCoV-19/Brazil/AM-IEC-177293/2020|EPI_ISL_918502|2020-12-29
		hCoV-19/Brazil/AM-IEC-177301/2020|EPI_ISL_918504|2020-12-21
		hCoV-19/Brazil/AM-IEC-177312/2020|EPI_ISL_918506|2020-12-30
		hCoV-19/Brazil/AM-IEC-177314/2021|EPI_ISL_918507|2021-01-05
		hCoV-19/Brazil/AM-IEC-177320/2021|EPI_ISL_918508|2021-01-05
		hCoV-19/Brazil/AM-IEC-177322/2021|EPI_ISL_918509|2021-01-06
		hCoV-19/Brazil/AM-IEC-177323/2021|EPI_ISL_918510|2021-01-07
		hCoV-19/Brazil/AM-IEC-177328/2020|EPI_ISL_918511|2020-12-30
		hCoV-19/Brazil/AM-IEC-177881/2021|EPI_ISL_1261683|2021-01-19
		hCoV-19/Brazil/AM-IEC-177889/2021|EPI_ISL_1261685|2021-01-20
		hCoV-19/Brazil/AM-IEC-177911/2021|EPI_ISL_1261694|2021-01-12
		hCoV-19/Brazil/AM-IEC-178078/2021|EPI_ISL_1261690|2021-01-11
		hCoV-19/Brazil/AM-M1-CAMPI231I/2020|EPI_ISL_1708318|2020-12-21
		hCoV-19/Brazil/AP-IEC-177669/2021|EPI_ISL_1164984|2021-01-16
		hCoV-19/Brazil/AP-IEC-178171/2021|EPI_ISL_1261686|2021-01-31
		hCoV-19/Brazil/AP-IEC-178175/2021|EPI_ISL_1261692|2021-02-08
		hCoV-19/Brazil/AP-IEC-178179/2021|EPI_ISL_1261688|2021-02-15
		hCoV-19/Brazil/AP-IEC-178180/2021|EPI_ISL_1261689|2021-02-15
		hCoV-19/Brazil/BA-00716/2021|EPI_ISL_1213168|2021-02-14
		hCoV-19/Brazil/BA-00736/2021|EPI_ISL_1213170|2021-02-08
		hCoV-19/Brazil/BA-49/2021|EPI_ISL_1067737|2021-01-26
		hCoV-19/Brazil/BA-50/2021|EPI_ISL_1067730|2021-01-26
		hCoV-19/Brazil/BA-51/2021|EPI_ISL_1067738|2021-01-26
		hCoV-19/Brazil/BA-52/2021|EPI_ISL_1067731|2021-01-26
		hCoV-19/Brazil/BA-53/2021|EPI_ISL_1067733|2021-01-23
		hCoV-19/Brazil/BA-54/2021|EPI_ISL_1067729|2021-01-23
		hCoV-19/Brazil/BA-55/2021|EPI_ISL_1067734|2021-01-23
		hCoV-19/Brazil/BA-56/2021|EPI_ISL_1067735|2021-01-23
		hCoV-19/Brazil/BA-57/2021|EPI_ISL_1067736|2021-01-23
		hCoV-19/Brazil/BA-58/2021|EPI_ISL_1067728|2021-01-08
		hCoV-19/Brazil/BA-59/2021|EPI_ISL_1067732|2021-01-18
		hCoV-19/Brazil/BA-FIOCRUZ-7029/2021|EPI_ISL_1219136|2021-02-15
		hCoV-19/Brazil/BA-HA01/2020|EPI_ISL_1443196|2020-12-28
		hCoV-19/Brazil/BA-HA02/2020|EPI_ISL_1443197|2020-12-28
		hCoV-19/Brazil/BA-HA03/2020|EPI_ISL_1443198|2020-12-28
		hCoV-19/Brazil/BA-HSR-UTIfeb02/2021|EPI_ISL_1608170|2021-02-23
		hCoV-19/Brazil/BA-HSR-UTIfeb03/2021|EPI_ISL_1608168|2021-02-13
		hCoV-19/Brazil/BA-HSR-UTIfeb04/2021|EPI_ISL_1608166|2021-02-17
		hCoV-19/Brazil/BA-HSR-UTIfeb05/2021|EPI_ISL_1608169|2021-02-20
		hCoV-19/Brazil/BA-HSR-UTIfeb06/2021|EPI_ISL_1608167|2021-02-12
		hCoV-19/Brazil/BA-HSR-UTIfeb07/2021|EPI_ISL_1608163|2021-02-10
		hCoV-19/Brazil/BA-HSR-UTIfeb08/2021|EPI_ISL_1608165|2021-02-08
		hCoV-19/Brazil/BA-HSR-UTIfeb09/2021|EPI_ISL_1608171|2021-02-21
		hCoV-19/Brazil/BA-HSR-UTIfeb10/2021|EPI_ISL_1608161|2021-02-07
		hCoV-19/Brazil/BA-HSR-UTIfeb11/2021|EPI_ISL_1608164|2021-02-16
		hCoV-19/Brazil/BA-HSR-UTIfeb12/2021|EPI_ISL_1608162|2021-02-06
		hCoV-19/Brazil/BA-LACEN-122/2021|EPI_ISL_1583650|2021-02-04
		hCoV-19/Brazil/BA-LACEN-128/2021|EPI_ISL_1583656|2021-02-05
		hCoV-19/Brazil/BA-LACEN-135/2021|EPI_ISL_1583663|2021-02-12
		hCoV-19/Brazil/BA-LACEN-137/2021|EPI_ISL_1583665|2021-02-12
		hCoV-19/Brazil/BA-LACEN-144/2021|EPI_ISL_1583672|2021-03-02
		hCoV-19/Brazil/BA-LACEN-145/2021|EPI_ISL_1583673|2021-03-03
		hCoV-19/Brazil/BA-LACEN-146/2021|EPI_ISL_1583674|2021-02-08
		hCoV-19/Brazil/BA-LACEN-147/2021|EPI_ISL_1583675|2021-03-02
		hCoV-19/Brazil/BA-LACEN-148/2021|EPI_ISL_1583676|2021-03-05
		hCoV-19/Brazil/BA-LACEN-149/2021|EPI_ISL_1583677|2021-02-06
		hCoV-19/Brazil/BA-LACEN-151/2021|EPI_ISL_1583679|2021-03-04
		hCoV-19/Brazil/BA-LACEN-152/2021|EPI_ISL_1583680|2021-02-19
		hCoV-19/Brazil/BA-LACEN-153/2021|EPI_ISL_1583681|2021-03-02
		hCoV-19/Brazil/BA-LACEN-154/2021|EPI_ISL_1583682|2021-02-08
		hCoV-19/Brazil/BA-LACEN-155/2021|EPI_ISL_1583683|2021-02-12
		hCoV-19/Brazil/BA-LACEN-161/2021|EPI_ISL_1583694|2021-03-12
		hCoV-19/Brazil/BA-LACEN-162/2021|EPI_ISL_1583697|2021-02-23
		hCoV-19/Brazil/BA-LACEN-163/2021|EPI_ISL_1583700|2021-02-12
		hCoV-19/Brazil/BA-LACEN-170/2021|EPI_ISL_1583719|2021-02-23
		hCoV-19/Brazil/BA-LACEN-171/2021|EPI_ISL_1583722|2021-02-23
		hCoV-19/Brazil/BA-LACEN-172/2021|EPI_ISL_1583725|2021-03-01
		hCoV-19/Brazil/BA-LACEN-174/2021|EPI_ISL_1583730|2021-03-05
		hCoV-19/Brazil/BA-LACEN-175/2021|EPI_ISL_1583733|2021-02-26
		hCoV-19/Brazil/CE-IEC-177433/2021|EPI_ISL_1164980|2021-01-18
		hCoV-19/Brazil/CE-IEC-177782/2021|EPI_ISL_1164973|2021-01-29
		hCoV-19/Brazil/CE-IEC-177783/2021|EPI_ISL_1164970|2021-02-05
		hCoV-19/Brazil/CE-IEC-177784/2021|EPI_ISL_1164971|2021-02-05
		hCoV-19/Brazil/CE-IEC-177837/2021|EPI_ISL_1261693|2021-02-15
		hCoV-19/Brazil/CE-IEC-177841/2021|EPI_ISL_1261684|2021-02-15
		hCoV-19/Brazil/GO-1193/2021|EPI_ISL_985303|2021-01-19
		hCoV-19/Brazil/GO-1195/2021|EPI_ISL_985305|2021-01-19
		hCoV-19/Brazil/GO-1196/2021|EPI_ISL_985306|2021-01-19
		hCoV-19/Brazil/GO-1198/2021|EPI_ISL_985308|2021-01-19
		hCoV-19/Brazil/GO-1202/2021|EPI_ISL_1039691|2021-01-19
		hCoV-19/Brazil/GO-1203/2021|EPI_ISL_1039692|2021-01-19
		hCoV-19/Brazil/GO-1204/2021|EPI_ISL_1039693|2021-01-19
		hCoV-19/Brazil/GO-1205/2021|EPI_ISL_985312|2021-01-19
		hCoV-19/Brazil/GO-1206/2021|EPI_ISL_985313|2021-01-19
		hCoV-19/Brazil/GO-1207/2021|EPI_ISL_985314|2021-01-19
		hCoV-19/Brazil/GO-1208/2021|EPI_ISL_985315|2021-01-19
		hCoV-19/Brazil/GO-2014/2021|EPI_ISL_1468413|2021-03-16
		hCoV-19/Brazil/GO-2015/2021|EPI_ISL_1468414|2021-03-16
		hCoV-19/Brazil/GO-2341/2021|EPI_ISL_1628365|2021-03-17
		hCoV-19/Brazil/GO-C2147/2021|EPI_ISL_1493577|2021-02-27
		hCoV-19/Brazil/GO-C2153/2021|EPI_ISL_1493574|2021-03-13
		hCoV-19/Brazil/GO-C2155/2021|EPI_ISL_1493573|2021-03-13
		hCoV-19/Brazil/GO-HLAGYN-1406164/2021|EPI_ISL_2017298|2021-04-15
		hCoV-19/Brazil/GO-HLAGYN-1429810/2021|EPI_ISL_2017459|2021-04-25
		hCoV-19/Brazil/GO-HLAGYN-1446703/2021|EPI_ISL_2017295|2021-04-15
		hCoV-19/Brazil/GO-HLAGYN-1453528/2021|EPI_ISL_2017288|2021-04-15
		hCoV-19/Brazil/GO-HLAGYN-1473519/2021|EPI_ISL_2017305|2021-04-15
		hCoV-19/Brazil/GO-HLAGYN-1479886/2021|EPI_ISL_2017467|2021-04-07
		hCoV-19/Brazil/GO-HLAGYN-1479977/2021|EPI_ISL_2017469|2021-04-07
		hCoV-19/Brazil/GO-HLAGYN-1480420/2021|EPI_ISL_2017470|2021-04-07
		hCoV-19/Brazil/GO-HLAGYN-1481518/2021|EPI_ISL_2017299|2021-04-15
		hCoV-19/Brazil/GO-HLAGYN-1485845/2021|EPI_ISL_2017285|2021-04-15
		hCoV-19/Brazil/GO-HLAGYN-1486414/2021|EPI_ISL_2017303|2021-04-15
		hCoV-19/Brazil/GO-HLAGYN-1486712/2021|EPI_ISL_2017292|2021-04-15
		hCoV-19/Brazil/GO-HLAGYN-1490563/2021|EPI_ISL_2017301|2021-04-15
		hCoV-19/Brazil/GO-HLAGYN-1493393/2021|EPI_ISL_2017296|2021-04-15
		hCoV-19/Brazil/GO-HLAGYN-1494808/2021|EPI_ISL_2017293|2021-04-15
		hCoV-19/Brazil/GO-HLAGYN-1502044/2021|EPI_ISL_2017290|2021-04-15
		hCoV-19/Brazil/GO-HLAGYN-1507284/2021|EPI_ISL_2017471|2021-04-07
		hCoV-19/Brazil/GO-HLAGYN-1507360/2021|EPI_ISL_2017294|2021-04-15
		hCoV-19/Brazil/GO-HLAGYN-1517844/2021|EPI_ISL_2102518|2021-04-13
		hCoV-19/Brazil/GO-HLAGYN-1518265/2021|EPI_ISL_2017480|2021-04-29
		hCoV-19/Brazil/GO-HLAGYN-1520715_R2/2021|EPI_ISL_2017324|2021-04-15
		hCoV-19/Brazil/GO-HLAGYN-1533677/2021|EPI_ISL_2017283|2021-04-15
		hCoV-19/Brazil/GO-HLAGYN-1561249/2021|EPI_ISL_2017419|2021-04-29
		hCoV-19/Brazil/GO-HLAGYN-1561372/2021|EPI_ISL_2017421|2021-04-29
		hCoV-19/Brazil/GO-HLAGYN-1563522/2021|EPI_ISL_2102519|2021-04-13
		hCoV-19/Brazil/GO-HLAGYN-1563813/2021|EPI_ISL_2017428|2021-04-29
		hCoV-19/Brazil/GO-HLAGYN-1563955/2021|EPI_ISL_2017427|2021-04-29
		hCoV-19/Brazil/GO-HLAGYN-1567147/2021|EPI_ISL_2017472|2021-04-07
		hCoV-19/Brazil/GO-HLAGYN-1569024/2021|EPI_ISL_2017414|2021-04-29
		hCoV-19/Brazil/GO-HLAGYN-1570684/2021|EPI_ISL_2017476|2021-04-17
		hCoV-19/Brazil/GO-HLAGYN-1570992/2021|EPI_ISL_2017429|2021-04-29
		hCoV-19/Brazil/GO-HLAGYN-1572134/2021|EPI_ISL_2017417|2021-04-29
		hCoV-19/Brazil/GO-HLAGYN-1572146/2021|EPI_ISL_2017418|2021-04-29
		hCoV-19/Brazil/GO-HLAGYN-1574241/2021|EPI_ISL_2017424|2021-04-29
		hCoV-19/Brazil/GO-HLAGYN-1574503/2021|EPI_ISL_2017425|2021-04-29
		hCoV-19/Brazil/GO-HLAGYN-1579330/2021|EPI_ISL_2017404|2021-04-29
		hCoV-19/Brazil/GO-HLAGYN-1582186/2021|EPI_ISL_2017453|2021-04-13
		hCoV-19/Brazil/GO-HLAGYN-1583040/2021|EPI_ISL_2017408|2021-04-29
		hCoV-19/Brazil/GO-HLAGYN-1583081/2021|EPI_ISL_2017407|2021-04-29
		hCoV-19/Brazil/GO-HLAGYN-1584618/2021|EPI_ISL_2017456|2021-04-13
		hCoV-19/Brazil/GO-HLAGYN-1585005/2021|EPI_ISL_2017393|2021-04-29
		hCoV-19/Brazil/GO-HLAGYN-1586463_R2/2021|EPI_ISL_2017282|2021-04-15
		hCoV-19/Brazil/GO-HLAGYN-1586465/2021|EPI_ISL_2017396|2021-04-29
		hCoV-19/Brazil/GO-HLAGYN-1587637/2021|EPI_ISL_2017395|2021-04-29
		hCoV-19/Brazil/GO-HLAGYN-1591247/2021|EPI_ISL_2017473|2021-04-07
		hCoV-19/Brazil/GO-HLAGYN-1591273/2021|EPI_ISL_2017451|2021-04-06
		hCoV-19/Brazil/GO-HLAGYN-1597323/2021|EPI_ISL_2017347|2021-04-25
		hCoV-19/Brazil/GO-HLAGYN-1597493/2021|EPI_ISL_2017348|2021-04-25
		hCoV-19/Brazil/GO-HLAGYN-1597701/2021|EPI_ISL_2017350|2021-04-25
		hCoV-19/Brazil/GO-HLAGYN-1597705/2021|EPI_ISL_2017351|2021-04-25
		hCoV-19/Brazil/GO-HLAGYN-1597731/2021|EPI_ISL_2017352|2021-04-25
		hCoV-19/Brazil/GO-HLAGYN-1597950/2021|EPI_ISL_2017362|2021-04-29
		hCoV-19/Brazil/GO-HLAGYN-1597970/2021|EPI_ISL_2017353|2021-04-25
		hCoV-19/Brazil/GO-HLAGYN-1598009/2021|EPI_ISL_2017355|2021-04-25
		hCoV-19/Brazil/GO-HLAGYN-1598019/2021|EPI_ISL_2017356|2021-04-25
		hCoV-19/Brazil/GO-HLAGYN-1598295/2021|EPI_ISL_2017357|2021-04-25
		hCoV-19/Brazil/GO-HLAGYN-1598441/2021|EPI_ISL_2017358|2021-04-25
		hCoV-19/Brazil/GO-HLAGYN-1598492/2021|EPI_ISL_2017359|2021-04-25
		hCoV-19/Brazil/GO-HLAGYN-1598558/2021|EPI_ISL_2017360|2021-04-25
		hCoV-19/Brazil/GO-HLAGYN-1602898/2021|EPI_ISL_2017369|2021-04-29
		hCoV-19/Brazil/GO-HLAGYN-1605241/2021|EPI_ISL_2017325|2021-04-19
		hCoV-19/Brazil/GO-HLAGYN-1608378/2021|EPI_ISL_2017326|2021-04-19
		hCoV-19/Brazil/GO-HLAGYN-1608920/2021|EPI_ISL_2102521|2021-04-25
		hCoV-19/Brazil/GO-HLAGYN-1609329/2021|EPI_ISL_2017329|2021-04-19
		hCoV-19/Brazil/GO-HLAGYN-1610847/2021|EPI_ISL_2017331|2021-04-19
		hCoV-19/Brazil/GO-HLAGYN-1611246/2021|EPI_ISL_2017334|2021-04-19
		hCoV-19/Brazil/GO-HLAGYN-1611618/2021|EPI_ISL_2017337|2021-04-19
		hCoV-19/Brazil/GO-HLAGYN-1611628/2021|EPI_ISL_2017338|2021-04-19
		hCoV-19/Brazil/GO-HLAGYN-1613152/2021|EPI_ISL_2017376|2021-04-29
		hCoV-19/Brazil/GO-HLAGYN-1613356/2021|EPI_ISL_2017340|2021-04-19
		hCoV-19/Brazil/GO-HLAGYN-1613595/2021|EPI_ISL_2017341|2021-04-19
		hCoV-19/Brazil/GO-HLAGYN-1613608/2021|EPI_ISL_2017484|2021-04-25
		hCoV-19/Brazil/GO-HLAGYN-1613691/2021|EPI_ISL_2017342|2021-04-19
		hCoV-19/Brazil/GO-HLAGYN-1613838/2021|EPI_ISL_2017343|2021-04-19
		hCoV-19/Brazil/GO-HLAGYN-1614019/2021|EPI_ISL_2017344|2021-04-19
		hCoV-19/Brazil/GO-HLAGYN-1614067/2021|EPI_ISL_2017365|2021-04-29
		hCoV-19/Brazil/GO-HLAGYN-1614150/2021|EPI_ISL_2017345|2021-04-19
		hCoV-19/Brazil/GO-HLAGYN-1615387/2021|EPI_ISL_2017446|2021-04-29
		hCoV-19/Brazil/GO-HLAGYN-1618513/2021|EPI_ISL_2017373|2021-04-29
		hCoV-19/Brazil/GO-HLAGYN-1618955/2021|EPI_ISL_2017378|2021-04-29
		hCoV-19/Brazil/GO-HLAGYN-1618975/2021|EPI_ISL_2017379|2021-04-29
		hCoV-19/Brazil/GO-HLAGYN-1619013/2021|EPI_ISL_2017375|2021-04-29
		hCoV-19/Brazil/GO-HLAGYN-1619136/2021|EPI_ISL_2017382|2021-04-29
		hCoV-19/Brazil/GO-HLAGYN-1621049/2021|EPI_ISL_2017384|2021-04-29
		hCoV-19/Brazil/GO-HLAGYN-1621594/2021|EPI_ISL_2017387|2021-04-29
		hCoV-19/Brazil/GO-HLAGYN-1621616/2021|EPI_ISL_2017385|2021-04-29
		hCoV-19/Brazil/GO-HLAGYN-1621782/2021|EPI_ISL_2017389|2021-04-29
		hCoV-19/Brazil/GO-HLAGYN-1623993/2021|EPI_ISL_2017370|2021-04-29
		hCoV-19/Brazil/GO-HLAGYN-1629256/2021|EPI_ISL_2017439|2021-04-29
		hCoV-19/Brazil/GO-HLAGYN-1629614/2021|EPI_ISL_2017432|2021-04-29
		hCoV-19/Brazil/GO-HLAGYN-1630510/2021|EPI_ISL_2017435|2021-04-29
		hCoV-19/Brazil/GO-LABSAUDE-85/2021|EPI_ISL_1716442|2021-03-04
		hCoV-19/Brazil/GO-LABSAUDE-86/2021|EPI_ISL_1716443|2021-03-05
		hCoV-19/Brazil/GO-LABSAUDE-88/2021|EPI_ISL_1716445|2021-03-05
		hCoV-19/Brazil/GO-LABSAUDE-91/2021|EPI_ISL_1716448|2021-03-04
		hCoV-19/Brazil/GO-LABSAUDE-98/2021|EPI_ISL_1716455|2021-03-04
		hCoV-19/Brazil/MA-FIOCRUZ-11445/2021|EPI_ISL_1465194|2021-02-20
		hCoV-19/Brazil/MA-FIOCRUZ-11446/2021|EPI_ISL_1465217|2021-01-30
		hCoV-19/Brazil/MA-FIOCRUZ-11450/2021|EPI_ISL_1465215|2021-02-03
		hCoV-19/Brazil/MA-FIOCRUZ-11457/2021|EPI_ISL_1465203|2021-02-09
		hCoV-19/Brazil/MA-FIOCRUZ-11458/2021|EPI_ISL_1465206|2021-02-07
		hCoV-19/Brazil/MA-FIOCRUZ-11459/2021|EPI_ISL_1465213|2021-02-04
		hCoV-19/Brazil/MA-FIOCRUZ-11460/2021|EPI_ISL_1465212|2021-02-05
		hCoV-19/Brazil/MA-FIOCRUZ-11464/2021|EPI_ISL_1465208|2021-02-07
		hCoV-19/Brazil/MA-FIOCRUZ-11465/2021|EPI_ISL_1465209|2021-02-07
		hCoV-19/Brazil/MA-FIOCRUZ-11466/2021|EPI_ISL_1465210|2021-02-06
		hCoV-19/Brazil/MA-FIOCRUZ-11468/2021|EPI_ISL_1465199|2021-02-12
		hCoV-19/Brazil/MA-FIOCRUZ-11469/2021|EPI_ISL_1465201|2021-02-12
		hCoV-19/Brazil/MA-FIOCRUZ-11470/2021|EPI_ISL_1465202|2021-02-11
		hCoV-19/Brazil/MA-FIOCRUZ-11474/2021|EPI_ISL_1465192|2021-02-22
		hCoV-19/Brazil/MA-FIOCRUZ-11475/2021|EPI_ISL_1465189|2021-02-23
		hCoV-19/Brazil/MA-FIOCRUZ-11476/2021|EPI_ISL_1465188|2021-02-24
		hCoV-19/Brazil/MA-FIOCRUZ-11478/2021|EPI_ISL_1465195|2021-02-19
		hCoV-19/Brazil/MA-FIOCRUZ-11479/2021|EPI_ISL_1465205|2021-02-08
		hCoV-19/Brazil/MA-FIOCRUZ-11480/2021|EPI_ISL_1465198|2021-02-18
		hCoV-19/Brazil/MA-FIOCRUZ-11481/2021|EPI_ISL_1465196|2021-02-19
		hCoV-19/Brazil/MA-FIOCRUZ-11482/2021|EPI_ISL_1465191|2021-02-23
		hCoV-19/Brazil/MA-FIOCRUZ-11483/2021|EPI_ISL_1465216|2021-02-01
		hCoV-19/Brazil/MA-FIOCRUZ-11487/2021|EPI_ISL_1465221|2021-01-19
		hCoV-19/Brazil/MA-FIOCRUZ-11491/2021|EPI_ISL_1465219|2021-01-23
		hCoV-19/Brazil/MA-FIOCRUZ-11493/2021|EPI_ISL_1465220|2021-01-23
		hCoV-19/Brazil/MA-FIOCRUZ-11509/2021|EPI_ISL_1465222|2021-01-18
		hCoV-19/Brazil/MG-FUNED-49355-21/2021|EPI_ISL_1239137|2021-03-01
		hCoV-19/Brazil/PA-IEC-177365/2021|EPI_ISL_904120|2021-01-10
		hCoV-19/Brazil/PA-IEC-177366/2021|EPI_ISL_904121|2021-01-08
		hCoV-19/Brazil/PA-IEC-177628/2021|EPI_ISL_1164972|2021-02-02
		hCoV-19/Brazil/PA-IEC-177834/2021|EPI_ISL_1261691|2021-02-11
		hCoV-19/Brazil/PB-00774/2021|EPI_ISL_1213189|2021-01-27
		hCoV-19/Brazil/PB-00776/2021|EPI_ISL_1213207|2021-01-11
		hCoV-19/Brazil/PB-00781/2021|EPI_ISL_1213201|2021-01-21
		hCoV-19/Brazil/PB-IEC-177564/2021|EPI_ISL_1164991|2021-01-07
		hCoV-19/Brazil/PR-FIOCRUZ-12964/2021|EPI_ISL_1534000|2021-02-19
		hCoV-19/Brazil/PR-FIOCRUZ-12966/2021|EPI_ISL_1534001|2021-02-19
		hCoV-19/Brazil/PR-FIOCRUZ-12967/2021|EPI_ISL_1533999|2021-02-18
		hCoV-19/Brazil/PR-FIOCRUZ-5273/2021|EPI_ISL_1219133|2021-01-26
		hCoV-19/Brazil/RJ-LVM32940/2021|2021-02-09
		hCoV-19/Brazil/RJ-LVM32941/2021|2021-02-09
		hCoV-19/Brazil/RJ-LVM32954/2021|2021-02-09
		hCoV-19/Brazil/RJ-LVM32965/2021|2021-02-09
		hCoV-19/Brazil/RJ-LVM32987/2021|2021-02-10
		hCoV-19/Brazil/RJ-LVM33000/2021|2021-02-10
		hCoV-19/Brazil/RJ-LVM33006/2021|2021-02-10
		hCoV-19/Brazil/RJ-LVM33007/2021|2021-02-10
		hCoV-19/Brazil/RJ-LVM33008/2021|2021-02-10
		hCoV-19/Brazil/RJ-LVM33102/2021|2021-02-11
		hCoV-19/Brazil/RJ-LVM33213/2021|2021-02-18
		hCoV-19/Brazil/RJ-LVM33233/2021|2021-02-18
		hCoV-19/Brazil/RJ-LVM33879/2021|2021-02-23
		hCoV-19/Brazil/RJ-LVM34211/2021|2021-02-25
		hCoV-19/Brazil/RJ-LVM34212/2021|2021-02-25
		hCoV-19/Brazil/RJ-LVM34238/2021|2021-02-25
		hCoV-19/Brazil/RJ-LVM34438/2021|2021-02-26
		hCoV-19/Brazil/RJ-LVM34616/2021|2021-03-01
		hCoV-19/Brazil/RJ-LVM34637/2021|2021-03-01
		hCoV-19/Brazil/RJ-LVM34719/2021|2021-03-03
		hCoV-19/Brazil/RJ-LVM34722/2021|2021-03-03
		hCoV-19/Brazil/RJ-LVM34843/2021|2021-03-04
		hCoV-19/Brazil/RJ-LVM34958/2021|2021-03-05
		hCoV-19/Brazil/RJ-LVM34973/2021|2021-03-05
		hCoV-19/Brazil/RJ-LVM35140/2021|2021-03-08
		hCoV-19/Brazil/RJ-LVM35163/2021|2021-03-08
		hCoV-19/Brazil/RJ-LVM35225/2021|2021-03-09
		hCoV-19/Brazil/RJ-LVM35258/2021|2021-03-09
		hCoV-19/Brazil/RJ-LVM35328/2021|2021-03-10
		hCoV-19/Brazil/RJ-LVM35333/2021|2021-03-10
		hCoV-19/Brazil/RJ-LVM35412/2021|2021-03-11
		hCoV-19/Brazil/RJ-LVM35424/2021|2021-03-11
		hCoV-19/Brazil/RJ-LVM35544/2021|2021-03-12
		hCoV-19/Brazil/RJ-LVM35545/2021|2021-03-12
		hCoV-19/Brazil/RJ-LVM35547/2021|2021-03-12
		hCoV-19/Brazil/RJ-LVM35612/2021|2021-03-15
		hCoV-19/Brazil/RJ-LVM35623/2021|2021-03-15
		hCoV-19/Brazil/RJ-LVM35624/2021|2021-03-15
		hCoV-19/Brazil/RJ-LVM35672/2021|2021-03-15
		hCoV-19/Brazil/RJ-LVM35733/2021|2021-03-16
		hCoV-19/Brazil/RJ-LVM35735/2021|2021-03-16
		hCoV-19/Brazil/RJ-LVM35773/2021|2021-03-16
		hCoV-19/Brazil/RJ-LVM35780/2021|2021-03-16
		hCoV-19/Brazil/RJ-LVM35781/2021|2021-03-16
		hCoV-19/Brazil/RJ-LVM35934/2021|2021-03-18
		hCoV-19/Brazil/RJ-LVM35997/2021|2021-03-18
		hCoV-19/Brazil/RJ-LVM36088/2021|2021-03-19
		hCoV-19/Brazil/RJ-LVM36229/2021|2021-03-22
		hCoV-19/Brazil/RJ-LVM36248/2021|2021-03-22
		hCoV-19/Brazil/RJ-LVM36255/2021|2021-03-22
		hCoV-19/Brazil/RJ-LVM36262/2021|2021-03-22
		hCoV-19/Brazil/RJ-LVM36294/2021|2021-03-22
		hCoV-19/Brazil/RJ-LVM36400/2021|2021-03-23
		hCoV-19/Brazil/RJ-LVM36428/2021|2021-03-23
		hCoV-19/Brazil/RJ-LVM36432/2021|2021-03-23
		hCoV-19/Brazil/RJ-LVM36537/2021|2021-03-24
		hCoV-19/Brazil/RJ-LVM36629/2021|2021-03-24
		hCoV-19/Brazil/RJ-LVM36639/2021|2021-03-24
		hCoV-19/Brazil/RJ-LVM36742/2021|2021-03-25
		hCoV-19/Brazil/RJ-LVM36789/2021|2021-03-25
		hCoV-19/Brazil/RJ-LVM36925/2021|2021-03-26
		hCoV-19/Brazil/RJ-LVM36928/2021|2021-03-26
		hCoV-19/Brazil/RJ-LVM36947/2021|2021-03-26
		hCoV-19/Brazil/RJ-LVM36952/2021|2021-03-26
		hCoV-19/Brazil/RJ-LVM36956/2021|2021-03-26
		hCoV-19/Brazil/RJ-LVM36957/2021|2021-03-26
		hCoV-19/Brazil/RJ-LVM36971/2021|2021-03-26
		hCoV-19/Brazil/RJ-LVM37119/2021|2021-03-29
		hCoV-19/Brazil/RJ-LVM37141/2021|2021-03-29
		hCoV-19/Brazil/RJ-LVM37147/2021|2021-03-29
		hCoV-19/Brazil/RJ-LVM37172/2021|2021-03-29
		hCoV-19/Brazil/RJ-LVM37173/2021|2021-03-29
		hCoV-19/Brazil/RJ-LVM37198/2021|2021-03-30
		hCoV-19/Brazil/RJ-LVM37258/2021|2021-03-30
		hCoV-19/Brazil/RJ-LVM37260/2021|2021-03-30
		hCoV-19/Brazil/RJ-LVM37271/2021|2021-03-30
		hCoV-19/Brazil/RJ-LVM37272/2021|2021-03-30
		hCoV-19/Brazil/RJ-LVM37339/2021|2021-03-31
		hCoV-19/Brazil/RJ-LVM37366/2021|2021-03-31
		hCoV-19/Brazil/RJ-LVM37376/2021|2021-03-31
		hCoV-19/Brazil/RJ-LVM37454/2021|2021-04-05
		hCoV-19/Brazil/RJ-LVM37471/2021|2021-04-05
		hCoV-19/Brazil/RJ-LVM37490/2021|2021-04-05
		hCoV-19/Brazil/RJ-LVM37507/2021|2021-04-05
		hCoV-19/Brazil/RJ-LVM37532/2021|2021-04-05
		hCoV-19/Brazil/RJ-LVM37706/2021|2021-04-06
		hCoV-19/Brazil/RJ-LVM38084/2021|2021-04-09
		hCoV-19/Brazil/RJ-LVM38097/2021|2021-04-09
		hCoV-19/Brazil/RJ-LVM38168/2021|2021-04-12
		hCoV-19/Brazil/RJ-LVM38184/2021|2021-04-12
		hCoV-19/Brazil/RJ-LVM38226/2021|2021-04-12
		hCoV-19/Brazil/RJ-LVM38248/2021|2021-04-12
		hCoV-19/Brazil/RJ-LVM38468/2021|2021-04-14
		hCoV-19/Brazil/RJ-LVM38656/2021|2021-04-16
		hCoV-19/Brazil/RJ-LVM38660/2021|2021-04-16
		hCoV-19/Brazil/RJ-LVM38665/2021|2021-04-16
		hCoV-19/Brazil/RJ-LVM38690/2021|2021-04-16
		hCoV-19/Brazil/RJ-LVM38790/2021|2021-04-19
		hCoV-19/Brazil/RJ-LVM38816/2021|2021-04-19
		hCoV-19/Brazil/RJ-LVM38832/2021|2021-04-19
		hCoV-19/Brazil/RJ-LVM38833/2021|2021-04-19
		hCoV-19/Brazil/RJ-LVM38852/2021|2021-04-19
		hCoV-19/Brazil/RJ-LVM38877/2021|2021-04-19
		hCoV-19/Brazil/RJ-LVM38878/2021|2021-04-19
		hCoV-19/Brazil/RJ-LVM39613/2021|2021-04-27
		hCoV-19/Brazil/RJ-LVM39623/2021|2021-04-27
		hCoV-19/Brazil/RJ-LVM39662/2021|2021-04-27
		hCoV-19/Brazil/RJ-LVM39766/2021|2021-04-28
		hCoV-19/Brazil/RJ-LVM39776/2021|2021-04-28
		hCoV-19/Brazil/RJ-LVM39804/2021|2021-04-28
		hCoV-19/Brazil/RJ-LVM40647/2021|2021-05-04
		hCoV-19/Brazil/RJ-LVM40672/2021|2021-05-04
		hCoV-19/Brazil/RJ-LVM40718/2021|2021-05-05
		hCoV-19/Brazil/RN-00841/2021|EPI_ISL_1213192|2021-01-26
		hCoV-19/Brazil/RN-00847/2021|EPI_ISL_1213194|2021-01-26
		hCoV-19/Brazil/RN-00851/2021|EPI_ISL_1213173|2021-02-01
		hCoV-19/Brazil/RN-00852/2021|EPI_ISL_1213175|2021-02-01
		hCoV-19/Brazil/RN-00853/2021|EPI_ISL_1213177|2021-02-01
		hCoV-19/Brazil/RN-00855/2021|EPI_ISL_1213178|2021-02-01
		hCoV-19/Brazil/RN-00857/2021|EPI_ISL_1213196|2021-01-26
		hCoV-19/Brazil/RN-00860/2021|EPI_ISL_1213185|2021-01-28
		hCoV-19/Brazil/RN-00862/2021|EPI_ISL_1213180|2021-02-01
		hCoV-19/Brazil/RN-00873/2021|EPI_ISL_1213187|2021-01-28
		hCoV-19/Brazil/RN-00876/2021|EPI_ISL_1213182|2021-02-01
		hCoV-19/Brazil/RN-00878/2021|EPI_ISL_1213183|2021-01-29
		hCoV-19/Brazil/RN-00880/2021|EPI_ISL_1213197|2021-01-26
		hCoV-19/Brazil/RN-00884/2021|EPI_ISL_1213199|2021-01-26
		hCoV-19/Brazil/RN-IEC-177512/2021|EPI_ISL_1166615|2021-01-18
		hCoV-19/Brazil/RO-1366/2021|EPI_ISL_1293053|2021-01-18
		hCoV-19/Brazil/RO-1368/2021|EPI_ISL_1293055|2021-01-18
		hCoV-19/Brazil/RO-1373/2021|EPI_ISL_1303503|2021-01-18
		hCoV-19/Brazil/RO-2179/2021|EPI_ISL_1520108|2021-03-02
		hCoV-19/Brazil/RO-2180/2021|EPI_ISL_1520109|2021-03-03
		hCoV-19/Brazil/RO-C2177/2021|EPI_ISL_1493578|2021-02-26
		hCoV-19/Brazil/RR-1079/2021|EPI_ISL_940630|2021-01-25
		hCoV-19/Brazil/RR-1081/2021|EPI_ISL_943967|2021-01-25
		hCoV-19/Brazil/RR-1083/2021|EPI_ISL_943968|2021-01-25
		hCoV-19/Brazil/RR-1084/2021|EPI_ISL_943969|2021-01-25
		hCoV-19/Brazil/RR-1087/2021|EPI_ISL_943971|2021-01-25
		hCoV-19/Brazil/RR-IEC-178209/2021|EPI_ISL_1261687|2021-02-15
		hCoV-19/Brazil/RS-1769/2021|EPI_ISL_1121316|2021-01-10
		hCoV-19/Brazil/RS-8680/2021|EPI_ISL_983865|2021-02-01
		hCoV-19/Brazil/RS-9108/2021|EPI_ISL_984620|2021-02-03
		hCoV-19/Brazil/RS-9109/2021|EPI_ISL_984621|2021-02-03
		hCoV-19/Brazil/RS-9116/2021|EPI_ISL_984619|2021-02-03
		hCoV-19/Brazil/RS-FIOCRUZ-14243/2021|EPI_ISL_1534013|2021-03-15
		hCoV-19/Brazil/RS-HBM-39468/2021|EPI_ISL_2139494|2021-03-09
		hCoV-19/Brazil/RS-HBM-39469/2021|EPI_ISL_2139495|2021-03-10
		hCoV-19/Brazil/RS-HBM-39470/2021|EPI_ISL_2139496|2021-03-17
		hCoV-19/Brazil/RS-HBM-39471/2021|EPI_ISL_2139497|2021-03-10
		hCoV-19/Brazil/RS-HBM-39472/2021|EPI_ISL_2139498|2021-03-10
		hCoV-19/Brazil/RS-HBM-39473/2021|EPI_ISL_2139499|2021-03-15
		hCoV-19/Brazil/RS-HBM-39474/2021|EPI_ISL_2139500|2021-03-10
		hCoV-19/Brazil/RS-HBM-39475/2021|EPI_ISL_2139501|2021-03-09
		hCoV-19/Brazil/RS-HBM-39476/2021|EPI_ISL_2139502|2021-03-10
		hCoV-19/Brazil/RS-HBM-39478/2021|EPI_ISL_2139504|2021-03-12
		hCoV-19/Brazil/RS-HBM-39479/2021|EPI_ISL_2139505|2021-03-10
		hCoV-19/Brazil/RS-HBM-39480/2021|EPI_ISL_2139506|2021-03-09
		hCoV-19/Brazil/RS-HBM-39481/2021|EPI_ISL_2139507|2021-03-11
		hCoV-19/Brazil/RS-HBM-39482/2021|EPI_ISL_2139508|2021-03-09
		hCoV-19/Brazil/RS-HBM-39483/2021|EPI_ISL_2139509|2021-03-09
		hCoV-19/Brazil/RS-HBM-39484/2021|EPI_ISL_2139510|2021-03-12
		hCoV-19/Brazil/RS-HBM-39485/2021|EPI_ISL_2139511|2021-03-11
		hCoV-19/Brazil/RS-HBM-39487/2021|EPI_ISL_2139513|2021-03-11
		hCoV-19/Brazil/RS-HBM-39489/2021|EPI_ISL_2139515|2021-03-15
		hCoV-19/Brazil/RS-HBM-39490/2021|EPI_ISL_2139516|2021-03-12
		hCoV-19/Brazil/RS-HBM-39492/2021|EPI_ISL_2139518|2021-03-11
		hCoV-19/Brazil/RS-HBM-39493/2021|EPI_ISL_2139519|2021-03-15
		hCoV-19/Brazil/RS-HBM-39494/2021|EPI_ISL_2139520|2021-03-10
		hCoV-19/Brazil/RS-HBM-39495/2021|EPI_ISL_2139521|2021-03-16
		hCoV-19/Brazil/RS-HBM-39496/2021|EPI_ISL_2139522|2021-03-16
		hCoV-19/Brazil/RS-HBM-39497/2021|EPI_ISL_2139523|2021-03-11
		hCoV-19/Brazil/RS-HBM-39499/2021|EPI_ISL_2139525|2021-03-15
		hCoV-19/Brazil/RS-HBM-39500/2021|EPI_ISL_2139526|2021-03-09
		hCoV-19/Brazil/RS-HBM-39501/2021|EPI_ISL_2139527|2021-03-17
		hCoV-19/Brazil/RS-HBM-39502/2021|EPI_ISL_2139528|2021-03-11
		hCoV-19/Brazil/RS-HBM-39503/2021|EPI_ISL_2139529|2021-03-16
		hCoV-19/Brazil/RS-HBM-39504/2021|EPI_ISL_2139530|2021-03-10
		hCoV-19/Brazil/RS-HBM-39505/2021|EPI_ISL_2139531|2021-03-12
		hCoV-19/Brazil/RS-HBM-39506/2021|EPI_ISL_2139532|2021-03-10
		hCoV-19/Brazil/RS-HBM-39508/2021|EPI_ISL_2139534|2021-03-17
		hCoV-19/Brazil/RS-HBM-39509/2021|EPI_ISL_2139535|2021-03-15
		hCoV-19/Brazil/RS-HBM-39510/2021|EPI_ISL_2139536|2021-03-17
		hCoV-19/Brazil/RS-HBM-39512/2021|EPI_ISL_2139538|2021-03-15
		hCoV-19/Brazil/RS-HBM-39513/2021|EPI_ISL_2139539|2021-03-11
		hCoV-19/Brazil/RS-HBM-39514/2021|EPI_ISL_2139540|2021-03-12
		hCoV-19/Brazil/RS-HBM-39515/2021|EPI_ISL_2139541|2021-03-09
		hCoV-19/Brazil/RS-HBM-39516/2021|EPI_ISL_2139542|2021-03-10
		hCoV-19/Brazil/RS-HBM-39519/2021|EPI_ISL_2139545|2021-03-12
		hCoV-19/Brazil/RS-HBM-39520/2021|EPI_ISL_2139546|2021-03-16
		hCoV-19/Brazil/RS-HBM-39521/2021|EPI_ISL_2139547|2021-03-10
		hCoV-19/Brazil/RS-HBM-39522/2021|EPI_ISL_2139548|2021-03-15
		hCoV-19/Brazil/RS-HBM-39523/2021|EPI_ISL_2139549|2021-03-09
		hCoV-19/Brazil/SC-1326/2021|EPI_ISL_985318|2021-01-08
		hCoV-19/Brazil/SC-1327/2021|EPI_ISL_985319|2021-01-12
		hCoV-19/Brazil/SC-FIOCRUZ-11194/2021|EPI_ISL_1534007|2021-02-26
		hCoV-19/Brazil/SC-FIOCRUZ-11195/2021|EPI_ISL_1534003|2021-02-23
		hCoV-19/Brazil/SC-FIOCRUZ-12971/2021|EPI_ISL_1534010|2021-02-26
		hCoV-19/Brazil/SC-FIOCRUZ-12972/2021|EPI_ISL_1534008|2021-02-26
		hCoV-19/Brazil/SC-FIOCRUZ-12973/2021|EPI_ISL_1534009|2021-02-26
		hCoV-19/Brazil/SC-FIOCRUZ-12975/2021|EPI_ISL_1534002|2021-02-23
		hCoV-19/Brazil/SC-FIOCRUZ-13109/2021|EPI_ISL_1533994|2021-01-28
		hCoV-19/Brazil/SC-FIOCRUZ-13111/2021|EPI_ISL_1533992|2021-01-27
		hCoV-19/Brazil/SC-FIOCRUZ-13113/2021|EPI_ISL_1533996|2021-02-01
		hCoV-19/Brazil/SC-FIOCRUZ-13114/2021|EPI_ISL_1533993|2021-01-28
		hCoV-19/Brazil/SC-LNN00682/2021|EPI_ISL_2101723|2021-04-19
		hCoV-19/Brazil/SE-FIOCRUZ-10220/2021|EPI_ISL_1534004|2021-02-23
		hCoV-19/Brazil/SP-1034/2021|EPI_ISL_906068|2021-01-15
		hCoV-19/Brazil/SP-14839/2021|EPI_ISL_1795099|2021-03-30
		hCoV-19/Brazil/SP-1670/2021|EPI_ISL_1086047|2021-01-30
		hCoV-19/Brazil/SP-1812/2021|EPI_ISL_1171656|2021-02-17
		hCoV-19/Brazil/SP-1823/2021|EPI_ISL_1171666|2021-02-16
		hCoV-19/Brazil/SP-1831/2021|EPI_ISL_1171672|2021-01-26
		hCoV-19/Brazil/SP-1897/2021|EPI_ISL_1303522|2021-02-12
		hCoV-19/Brazil/SP-2002/2021|EPI_ISL_1381059|2021-02-11
		hCoV-19/Brazil/SP-2298/2021|EPI_ISL_1625997|2021-02-25
		hCoV-19/Brazil/SP-2300/2021|EPI_ISL_1625999|2021-02-26
		hCoV-19/Brazil/SP-2327/2021|EPI_ISL_1628358|2021-03-17
		hCoV-19/Brazil/SP-2387/2021|EPI_ISL_1821207|2021-03-14
		hCoV-19/Brazil/SP-2393/2021|EPI_ISL_2003113|2021-01-03
		hCoV-19/Brazil/SP-2405/2021|EPI_ISL_1715146|2021-03-31
		hCoV-19/Brazil/SP-2452/2021|EPI_ISL_1821246|2021-04-01
		hCoV-19/Brazil/SP-2482/2021|EPI_ISL_1821262|2021-03-31
		hCoV-19/Brazil/SP-2517/2021|EPI_ISL_1731587|2021-04-03
		hCoV-19/Brazil/SP-2531/2021|EPI_ISL_1731591|2021-04-05
		hCoV-19/Brazil/SP-2536/2021|EPI_ISL_1731596|2021-04-05
		hCoV-19/Brazil/SP-2552/2021|EPI_ISL_1715157|2021-04-05
		hCoV-19/Brazil/SP-2569/2021|EPI_ISL_1752656|2021-03-18
		hCoV-19/Brazil/SP-2623/2021|EPI_ISL_2003118|2021-04-04
		hCoV-19/Brazil/SP-2652/2021|EPI_ISL_2003133|2021-04-11
		hCoV-19/Brazil/SP-48350/21/2021|EPI_ISL_1578453|2021-03-31
		hCoV-19/Brazil/SP-757110-NBD07/2021|EPI_ISL_1445094|2021-03-08
		hCoV-19/Brazil/SP-757169-NBD19/2021|EPI_ISL_1445106|2021-03-08
		hCoV-19/Brazil/SP-765407-NBD07/2021|EPI_ISL_1445148|2021-03-08
		hCoV-19/Brazil/SP-765426-NBD10/2021|EPI_ISL_1445151|2021-03-08
		hCoV-19/Brazil/SP-794377-NBD23/2021|EPI_ISL_1445200|2021-03-14
		hCoV-19/Brazil/SP-801983-NBD14/2021|EPI_ISL_1445216|2021-03-15
		hCoV-19/Brazil/SP-802012-NBD21/2021|EPI_ISL_1445223|2021-03-16
		hCoV-19/Brazil/SP-819597/2021|EPI_ISL_1795126|2021-03-22
		hCoV-19/Brazil/SP-819731/2021|EPI_ISL_1795145|2021-03-21
		hCoV-19/Brazil/SP-826627/2021|EPI_ISL_1795163|2021-03-23
		hCoV-19/Brazil/SP-831630/2021|EPI_ISL_1795220|2021-03-20
		hCoV-19/Brazil/SP-832501/2021|EPI_ISL_1795232|2021-03-23
		hCoV-19/Brazil/SP-832728/2021|EPI_ISL_1795249|2021-03-23
		hCoV-19/Brazil/SP-833182/2021|EPI_ISL_1795263|2021-03-24
		hCoV-19/Brazil/SP-833430/2021|EPI_ISL_1795289|2021-03-24
		hCoV-19/Brazil/SP-833764/2021|EPI_ISL_1795294|2021-03-22
		hCoV-19/Brazil/SP-833961/2021|EPI_ISL_1795310|2021-03-22
		hCoV-19/Brazil/SP-833974/2021|EPI_ISL_1795311|2021-03-22
		hCoV-19/Brazil/SP-834865/2021|EPI_ISL_1795328|2021-03-24
		hCoV-19/Brazil/SP-BT19849/2021|EPI_ISL_1911964|2021-04-05
		hCoV-19/Brazil/SP-FIOCRUZ-12403/2021|EPI_ISL_1464666|2021-03-02
		hCoV-19/Brazil/SP-FIOCRUZ-12437/2021|EPI_ISL_1464648|2021-03-10
		hCoV-19/Brazil/SP-FIOCRUZ-12453/2021|EPI_ISL_1464634|2021-03-14
		hCoV-19/Brazil/SP-Hemocentro-FMRP-New14/2021|EPI_ISL_1786560|2021-03-03
		hCoV-19/Brazil/SP-Hemocentro-FMRP-New16/2021|EPI_ISL_1786562|2021-03-05
		hCoV-19/Brazil/SP-IAL-721520-NBD07/2021|EPI_ISL_1445259|2021-02-28
		hCoV-19/Brazil/SP-IB_100030/2021|EPI_ISL_1966086|2021-03-01
		hCoV-19/Brazil/SP-IB_100100/2021|EPI_ISL_1966145|2021-03-09
		hCoV-19/Brazil/SP-IB_100105/2021|EPI_ISL_1966150|2021-03-08
		hCoV-19/Brazil/SP-IB_100108/2021|EPI_ISL_1966153|2021-03-08
		hCoV-19/Brazil/SP-IB_100132/2021|EPI_ISL_1966177|2021-03-09
		hCoV-19/Brazil/SP-IB_100195/2021|EPI_ISL_1966231|2021-03-16
		hCoV-19/Brazil/SP-IB_100294/2021|EPI_ISL_1966321|2021-03-20
		hCoV-19/Brazil/SP-IB_100377/2021|EPI_ISL_1966399|2021-03-29
		hCoV-19/Brazil/SP-IB_100401/2021|EPI_ISL_1966422|2021-03-30
		hCoV-19/Brazil/SP-IB_100408/2021|EPI_ISL_1966429|2021-03-30
		hCoV-19/Brazil/SP-IB_100413/2021|EPI_ISL_1966434|2021-03-29
		hCoV-19/Brazil/SP-IB_100414/2021|EPI_ISL_1966435|2021-03-29
		hCoV-19/Brazil/SP-IB_100460/2021|EPI_ISL_1966479|2021-03-29
		hCoV-19/Brazil/SP-IB_100507/2021|EPI_ISL_1966522|2021-03-29
		hCoV-19/Brazil/SP-IB_100520/2021|EPI_ISL_1966535|2021-03-29
		hCoV-19/Brazil/SP-IB_100523/2021|EPI_ISL_1966538|2021-03-29
		hCoV-19/Brazil/SP-IB_100570/2021|EPI_ISL_1966584|2021-04-05
		hCoV-19/Brazil/SP-IB_100592/2021|EPI_ISL_1966605|2021-04-04
		hCoV-19/Brazil/SP-IB_100638/2021|EPI_ISL_1966647|2021-04-04
		hCoV-19/Brazil/SP-IB_100642/2021|EPI_ISL_1966651|2021-04-05
		hCoV-19/Brazil/SP-IB_100653/2021|EPI_ISL_1966658|2021-04-05
		hCoV-19/Brazil/SP-IB_100673/2021|EPI_ISL_1966674|2021-04-05
		hCoV-19/Brazil/SP-IB_100702/2021|EPI_ISL_1966700|2021-04-05
		hCoV-19/Brazil/SP-IB_100735/2021|EPI_ISL_1966729|2021-04-12
		hCoV-19/Brazil/SP-IB_100746/2021|EPI_ISL_1966740|2021-04-15
		hCoV-19/Brazil/SP-IB_100762/2021|EPI_ISL_1966756|2021-04-12
		hCoV-19/Brazil/SP-IB_100785/2021|EPI_ISL_1966776|2021-04-15
		hCoV-19/Brazil/SP-IB_100793/2021|EPI_ISL_1966782|2021-04-15
		hCoV-19/Brazil/SP-IB_100802/2021|EPI_ISL_1966789|2021-04-14
		hCoV-19/Brazil/SP-IB_100806/2021|EPI_ISL_1966793|2021-04-12
		hCoV-19/Brazil/SP-IB_100815/2021|EPI_ISL_1966800|2021-04-11
		hCoV-19/Brazil/SP-IB_100817/2021|EPI_ISL_1966801|2021-04-12
		hCoV-19/Brazil/SP-IB_100818/2021|EPI_ISL_1966802|2021-04-12
		hCoV-19/Brazil/SP-IB_100826/2021|EPI_ISL_1966810|2021-04-12
		hCoV-19/Brazil/SP-IB_100838/2021|EPI_ISL_1966822|2021-04-13
		hCoV-19/Brazil/SP-IB_100858/2021|EPI_ISL_1966842|2021-04-08
		hCoV-19/Brazil/SP-IB_100862/2021|EPI_ISL_1966846|2021-04-08
		hCoV-19/Brazil/SP-IB_100883/2021|EPI_ISL_1966867|2021-04-08
		hCoV-19/Brazil/SP-IB_100890/2021|EPI_ISL_1966874|2021-04-04
		hCoV-19/Brazil/SP-IB_100909/2021|EPI_ISL_1966893|2021-04-06
		hCoV-19/Brazil/SP-IB_100927/2021|EPI_ISL_1966911|2021-04-08
		hCoV-19/Brazil/SP-IB_100941/2021|EPI_ISL_1966925|2021-04-07
		hCoV-19/Brazil/SP-IB_100943/2021|EPI_ISL_1966927|2021-04-08
		hCoV-19/Brazil/SP-IB_100965/2021|EPI_ISL_1966949|2021-04-05
		hCoV-19/Brazil/SP-IB_101033/2021|EPI_ISL_1967014|2021-04-07
		hCoV-19/Brazil/SP-IB_101038/2021|EPI_ISL_1967019|2021-04-07
		hCoV-19/Brazil/SP-IB_101134/2021|EPI_ISL_1967115|2021-04-07
		hCoV-19/Brazil/SP-IB_101161/2021|EPI_ISL_1967142|2021-04-08
		hCoV-19/Brazil/SP-IB_101168/2021|EPI_ISL_1967149|2021-04-05
		hCoV-19/Brazil/SP-IB_101184/2021|EPI_ISL_1967165|2021-04-09
		hCoV-19/Brazil/SP-IB_101193/2021|EPI_ISL_1967174|2021-04-09
		hCoV-19/Brazil/SP-IB_101198/2021|EPI_ISL_1967179|2021-04-09
		hCoV-19/Brazil/SP-IB_101239/2021|EPI_ISL_1967219|2021-04-19
		hCoV-19/Brazil/SP-IB_101271/2021|EPI_ISL_1967245|2021-04-19
		hCoV-19/Brazil/SP-IB_101276/2021|EPI_ISL_1967250|2021-04-19
		hCoV-19/Brazil/SP-IB_101288/2021|EPI_ISL_1967261|2021-04-18
		hCoV-19/Brazil/SP-IB_101289/2021|EPI_ISL_1967262|2021-04-18
		hCoV-19/Brazil/SP-IB_101292/2021|EPI_ISL_1967264|2021-04-18
		hCoV-19/Brazil/SP-IB_101308/2021|EPI_ISL_1967278|2021-04-19
		hCoV-19/Brazil/SP-IB_101336/2021|EPI_ISL_1967288|2021-04-22
		hCoV-19/Brazil/SP-IB_101366/2021|EPI_ISL_1967298|2021-04-23
		hCoV-19/Brazil/SP-SJRP129669/2021|EPI_ISL_2008909|2021-04-27
		hCoV-19/Brazil/TO-1188/2021|EPI_ISL_943987|2021-01-20
		;
End;
Begin trees;
	Translate
		1 hCoV-19/Brazil/AL-FIOCRUZ-4786/2021|EPI_ISL_1219135|2021-01-27,
		2 hCoV-19/Brazil/AL-FIOCRUZ-4795/2021|EPI_ISL_1219134|2021-01-27,
		3 hCoV-19/Brazil/AM-00700/2021|EPI_ISL_1213202|2021-01-18,
		4 hCoV-19/Brazil/AM-00701/2021|EPI_ISL_1213190|2021-01-26,
		5 hCoV-19/Brazil/AM-00703/2021|EPI_ISL_1213206|2021-01-18,
		6 hCoV-19/Brazil/AM-1031/2021|EPI_ISL_906075|2021-01-19,
		7 hCoV-19/Brazil/AM-1035/2021|EPI_ISL_906069|2021-01-15,
		8 hCoV-19/Brazil/AM-1036/2021|EPI_ISL_906076|2021-01-19,
		9 hCoV-19/Brazil/AM-1037/2021|EPI_ISL_906077|2021-01-19,
		10 hCoV-19/Brazil/AM-1047/2021|EPI_ISL_906080|2021-01-22,
		11 hCoV-19/Brazil/AM-1060/2021|EPI_ISL_940615|2021-01-19,
		12 hCoV-19/Brazil/AM-1061/2021|EPI_ISL_940616|2021-01-19,
		13 hCoV-19/Brazil/AM-1062/2021|EPI_ISL_906071|2021-01-19,
		14 hCoV-19/Brazil/AM-1063/2021|EPI_ISL_940617|2021-01-19,
		15 hCoV-19/Brazil/AM-1064/2021|EPI_ISL_940618|2021-01-19,
		16 hCoV-19/Brazil/AM-1066/2021|EPI_ISL_940620|2021-01-14,
		17 hCoV-19/Brazil/AM-1070/2021|EPI_ISL_940624|2021-01-15,
		18 hCoV-19/Brazil/AM-1073/2021|EPI_ISL_940626|2021-01-21,
		19 hCoV-19/Brazil/AM-1074/2021|EPI_ISL_940627|2021-01-22,
		20 hCoV-19/Brazil/AM-1192/2021|EPI_ISL_943990|2021-01-19,
		21 hCoV-19/Brazil/AM-989/2020|EPI_ISL_833169|2020-12-23,
		22 hCoV-19/Brazil/AM-990/2020|EPI_ISL_833170|2020-12-23,
		23 hCoV-19/Brazil/AM-991/2020|EPI_ISL_833171|2020-12-17,
		24 hCoV-19/Brazil/AM-993/2020|EPI_ISL_833173|2020-12-18,
		25 hCoV-19/Brazil/AM-994/2020|EPI_ISL_833174|2020-12-22,
		26 hCoV-19/Brazil/AM-FIOCRUZ-20143088ER/2020|EPI_ISL_1068110|2020-12-28,
		27 hCoV-19/Brazil/AM-FIOCRUZ-20143103JT/2020|EPI_ISL_833136|2020-12-29,
		28 hCoV-19/Brazil/AM-FIOCRUZ-20143138FN-R2/2020|EPI_ISL_811149|2020-12-30,
		29 hCoV-19/Brazil/AM-FIOCRUZ-20143297CR/2020|EPI_ISL_1068114|2020-12-23,
		30 hCoV-19/Brazil/AM-FIOCRUZ-20842882CA/2020|EPI_ISL_833137|2020-12-04,
		31 hCoV-19/Brazil/AM-FIOCRUZ-20843185MR/2020|EPI_ISL_1068149|2020-12-18,
		32 hCoV-19/Brazil/AM-FIOCRUZ-20843187NC/2020|EPI_ISL_1068150|2020-12-18,
		33 hCoV-19/Brazil/AM-FIOCRUZ-20843198JS/2020|EPI_ISL_1068151|2020-12-21,
		34 hCoV-19/Brazil/AM-FIOCRUZ-20843201ML/2020|EPI_ISL_833138|2020-12-21,
		35 hCoV-19/Brazil/AM-FIOCRUZ-20843228ZC/2020|EPI_ISL_833139|2020-12-22,
		36 hCoV-19/Brazil/AM-FIOCRUZ-20843269RC/2020|EPI_ISL_833140|2020-12-23,
		37 hCoV-19/Brazil/AM-FIOCRUZ-20843312KD/2020|EPI_ISL_1068156|2020-12-27,
		38 hCoV-19/Brazil/AM-FIOCRUZ-20843351MC/2020|EPI_ISL_1068158|2020-12-28,
		39 hCoV-19/Brazil/AM-FIOCRUZ-20843355YM/2020|EPI_ISL_1068159|2020-12-28,
		40 hCoV-19/Brazil/AM-FIOCRUZ-20843374ML/2020|EPI_ISL_1068160|2020-12-29,
		41 hCoV-19/Brazil/AM-FIOCRUZ-20890057CR/2020|EPI_ISL_1068169|2020-12-28,
		42 hCoV-19/Brazil/AM-FIOCRUZ-20891068DS/2020|EPI_ISL_1068198|2020-12-24,
		43 hCoV-19/Brazil/AM-FIOCRUZ-20892199FT/2020|EPI_ISL_1068221|2020-12-21,
		44 hCoV-19/Brazil/AM-FIOCRUZ-20892251AR/2020|EPI_ISL_1068225|2020-12-23,
		45 hCoV-19/Brazil/AM-FIOCRUZ-20892262DR/2020|EPI_ISL_1068226|2020-12-23,
		46 hCoV-19/Brazil/AM-FIOCRUZ-20893866MN/2020|EPI_ISL_1068243|2020-12-23,
		47 hCoV-19/Brazil/AM-FIOCRUZ-20894927MS/2020|EPI_ISL_1068248|2020-12-28,
		48 hCoV-19/Brazil/AM-FIOCRUZ-20895217CM/2020|EPI_ISL_1068249|2020-12-22,
		49 hCoV-19/Brazil/AM-FIOCRUZ-21140646MJ-R2/2021|EPI_ISL_1034306|2021-01-29,
		50 hCoV-19/Brazil/AM-FIOCRUZ-21140861HC/2021|EPI_ISL_1533609|2021-02-09,
		51 hCoV-19/Brazil/AM-FIOCRUZ-21143321SM/2021|EPI_ISL_1068260|2021-01-04,
		52 hCoV-19/Brazil/AM-FIOCRUZ-21143333CC/2021|EPI_ISL_1068261|2021-01-05,
		53 hCoV-19/Brazil/AM-FIOCRUZ-21143339MM/2021|EPI_ISL_1068262|2021-01-05,
		54 hCoV-19/Brazil/AM-FIOCRUZ-21143402KJ/2021|EPI_ISL_1068264|2021-01-06,
		55 hCoV-19/Brazil/AM-FIOCRUZ-21143420WC/2021|EPI_ISL_1068266|2021-01-07,
		56 hCoV-19/Brazil/AM-FIOCRUZ-21143459HF/2021|EPI_ISL_1068269|2021-01-08,
		57 hCoV-19/Brazil/AM-FIOCRUZ-21143496CM/2021|EPI_ISL_1068270|2021-01-11,
		58 hCoV-19/Brazil/AM-FIOCRUZ-21143504VA/2021|EPI_ISL_1068271|2021-01-11,
		59 hCoV-19/Brazil/AM-FIOCRUZ-21143537SL/2021|EPI_ISL_1068272|2021-01-12,
		60 hCoV-19/Brazil/AM-FIOCRUZ-21143580DO/2021|EPI_ISL_1068275|2021-01-08,
		61 hCoV-19/Brazil/AM-FIOCRUZ-21143603CF/2021|EPI_ISL_1068276|2021-01-13,
		62 hCoV-19/Brazil/AM-FIOCRUZ-21143608MV/2021|EPI_ISL_1068278|2021-01-13,
		63 hCoV-19/Brazil/AM-FIOCRUZ-21843439LC/2021|EPI_ISL_1068279|2021-01-07,
		64 hCoV-19/Brazil/AM-FIOCRUZ-21843511WC/2021|EPI_ISL_1068280|2021-01-06,
		65 hCoV-19/Brazil/AM-FIOCRUZ-21843518RA/2021|EPI_ISL_1068281|2021-01-06,
		66 hCoV-19/Brazil/AM-FIOCRUZ-21843667JC/2021|EPI_ISL_1068282|2021-01-11,
		67 hCoV-19/Brazil/AM-FIOCRUZ-21843677AF/2021|EPI_ISL_1068283|2021-01-12,
		68 hCoV-19/Brazil/AM-FIOCRUZ-21843807PS/2021|EPI_ISL_1068284|2021-01-13,
		69 hCoV-19/Brazil/AM-FIOCRUZ-21890002SP/2021|EPI_ISL_1068285|2021-01-04,
		70 hCoV-19/Brazil/AM-FIOCRUZ-21890006JG/2021|EPI_ISL_1068286|2021-01-04,
		71 hCoV-19/Brazil/AM-FIOCRUZ-21890017IF/2021|EPI_ISL_1068287|2021-01-05,
		72 hCoV-19/Brazil/AM-FIOCRUZ-21890017MD/2021|EPI_ISL_1068288|2021-01-05,
		73 hCoV-19/Brazil/AM-FIOCRUZ-21890025RM/2021|EPI_ISL_1068289|2021-01-05,
		74 hCoV-19/Brazil/AM-FIOCRUZ-21890031RC/2021|EPI_ISL_1068290|2021-01-05,
		75 hCoV-19/Brazil/AM-FIOCRUZ-21890365EC/2021|EPI_ISL_1068291|2021-01-07,
		76 hCoV-19/Brazil/AM-FIOCRUZ-21890474MD/2021|EPI_ISL_1068292|2021-01-06,
		77 hCoV-19/Brazil/AM-FIOCRUZ-3521-1P/2021|EPI_ISL_1402431|2021-01-07,
		78 hCoV-19/Brazil/AM-FIOCRUZ-IAM1504/2021|EPI_ISL_1239012|2021-01-26,
		79 hCoV-19/Brazil/AM-IEC-177290/2020|EPI_ISL_918499|2020-12-21,
		80 hCoV-19/Brazil/AM-IEC-177292/2020|EPI_ISL_918501|2020-12-28,
		81 hCoV-19/Brazil/AM-IEC-177293/2020|EPI_ISL_918502|2020-12-29,
		82 hCoV-19/Brazil/AM-IEC-177301/2020|EPI_ISL_918504|2020-12-21,
		83 hCoV-19/Brazil/AM-IEC-177312/2020|EPI_ISL_918506|2020-12-30,
		84 hCoV-19/Brazil/AM-IEC-177314/2021|EPI_ISL_918507|2021-01-05,
		85 hCoV-19/Brazil/AM-IEC-177320/2021|EPI_ISL_918508|2021-01-05,
		86 hCoV-19/Brazil/AM-IEC-177322/2021|EPI_ISL_918509|2021-01-06,
		87 hCoV-19/Brazil/AM-IEC-177323/2021|EPI_ISL_918510|2021-01-07,
		88 hCoV-19/Brazil/AM-IEC-177328/2020|EPI_ISL_918511|2020-12-30,
		89 hCoV-19/Brazil/AM-IEC-177881/2021|EPI_ISL_1261683|2021-01-19,
		90 hCoV-19/Brazil/AM-IEC-177889/2021|EPI_ISL_1261685|2021-01-20,
		91 hCoV-19/Brazil/AM-IEC-177911/2021|EPI_ISL_1261694|2021-01-12,
		92 hCoV-19/Brazil/AM-IEC-178078/2021|EPI_ISL_1261690|2021-01-11,
		93 hCoV-19/Brazil/AM-M1-CAMPI231I/2020|EPI_ISL_1708318|2020-12-21,
		94 hCoV-19/Brazil/AP-IEC-177669/2021|EPI_ISL_1164984|2021-01-16,
		95 hCoV-19/Brazil/AP-IEC-178171/2021|EPI_ISL_1261686|2021-01-31,
		96 hCoV-19/Brazil/AP-IEC-178175/2021|EPI_ISL_1261692|2021-02-08,
		97 hCoV-19/Brazil/AP-IEC-178179/2021|EPI_ISL_1261688|2021-02-15,
		98 hCoV-19/Brazil/AP-IEC-178180/2021|EPI_ISL_1261689|2021-02-15,
		99 hCoV-19/Brazil/BA-00716/2021|EPI_ISL_1213168|2021-02-14,
		100 hCoV-19/Brazil/BA-00736/2021|EPI_ISL_1213170|2021-02-08,
		101 hCoV-19/Brazil/BA-49/2021|EPI_ISL_1067737|2021-01-26,
		102 hCoV-19/Brazil/BA-50/2021|EPI_ISL_1067730|2021-01-26,
		103 hCoV-19/Brazil/BA-51/2021|EPI_ISL_1067738|2021-01-26,
		104 hCoV-19/Brazil/BA-52/2021|EPI_ISL_1067731|2021-01-26,
		105 hCoV-19/Brazil/BA-53/2021|EPI_ISL_1067733|2021-01-23,
		106 hCoV-19/Brazil/BA-54/2021|EPI_ISL_1067729|2021-01-23,
		107 hCoV-19/Brazil/BA-55/2021|EPI_ISL_1067734|2021-01-23,
		108 hCoV-19/Brazil/BA-56/2021|EPI_ISL_1067735|2021-01-23,
		109 hCoV-19/Brazil/BA-57/2021|EPI_ISL_1067736|2021-01-23,
		110 hCoV-19/Brazil/BA-58/2021|EPI_ISL_1067728|2021-01-08,
		111 hCoV-19/Brazil/BA-59/2021|EPI_ISL_1067732|2021-01-18,
		112 hCoV-19/Brazil/BA-FIOCRUZ-7029/2021|EPI_ISL_1219136|2021-02-15,
		113 hCoV-19/Brazil/BA-HA01/2020|EPI_ISL_1443196|2020-12-28,
		114 hCoV-19/Brazil/BA-HA02/2020|EPI_ISL_1443197|2020-12-28,
		115 hCoV-19/Brazil/BA-HA03/2020|EPI_ISL_1443198|2020-12-28,
		116 hCoV-19/Brazil/BA-HSR-UTIfeb02/2021|EPI_ISL_1608170|2021-02-23,
		117 hCoV-19/Brazil/BA-HSR-UTIfeb03/2021|EPI_ISL_1608168|2021-02-13,
		118 hCoV-19/Brazil/BA-HSR-UTIfeb04/2021|EPI_ISL_1608166|2021-02-17,
		119 hCoV-19/Brazil/BA-HSR-UTIfeb05/2021|EPI_ISL_1608169|2021-02-20,
		120 hCoV-19/Brazil/BA-HSR-UTIfeb06/2021|EPI_ISL_1608167|2021-02-12,
		121 hCoV-19/Brazil/BA-HSR-UTIfeb07/2021|EPI_ISL_1608163|2021-02-10,
		122 hCoV-19/Brazil/BA-HSR-UTIfeb08/2021|EPI_ISL_1608165|2021-02-08,
		123 hCoV-19/Brazil/BA-HSR-UTIfeb09/2021|EPI_ISL_1608171|2021-02-21,
		124 hCoV-19/Brazil/BA-HSR-UTIfeb10/2021|EPI_ISL_1608161|2021-02-07,
		125 hCoV-19/Brazil/BA-HSR-UTIfeb11/2021|EPI_ISL_1608164|2021-02-16,
		126 hCoV-19/Brazil/BA-HSR-UTIfeb12/2021|EPI_ISL_1608162|2021-02-06,
		127 hCoV-19/Brazil/BA-LACEN-122/2021|EPI_ISL_1583650|2021-02-04,
		128 hCoV-19/Brazil/BA-LACEN-128/2021|EPI_ISL_1583656|2021-02-05,
		129 hCoV-19/Brazil/BA-LACEN-135/2021|EPI_ISL_1583663|2021-02-12,
		130 hCoV-19/Brazil/BA-LACEN-137/2021|EPI_ISL_1583665|2021-02-12,
		131 hCoV-19/Brazil/BA-LACEN-144/2021|EPI_ISL_1583672|2021-03-02,
		132 hCoV-19/Brazil/BA-LACEN-145/2021|EPI_ISL_1583673|2021-03-03,
		133 hCoV-19/Brazil/BA-LACEN-146/2021|EPI_ISL_1583674|2021-02-08,
		134 hCoV-19/Brazil/BA-LACEN-147/2021|EPI_ISL_1583675|2021-03-02,
		135 hCoV-19/Brazil/BA-LACEN-148/2021|EPI_ISL_1583676|2021-03-05,
		136 hCoV-19/Brazil/BA-LACEN-149/2021|EPI_ISL_1583677|2021-02-06,
		137 hCoV-19/Brazil/BA-LACEN-151/2021|EPI_ISL_1583679|2021-03-04,
		138 hCoV-19/Brazil/BA-LACEN-152/2021|EPI_ISL_1583680|2021-02-19,
		139 hCoV-19/Brazil/BA-LACEN-153/2021|EPI_ISL_1583681|2021-03-02,
		140 hCoV-19/Brazil/BA-LACEN-154/2021|EPI_ISL_1583682|2021-02-08,
		141 hCoV-19/Brazil/BA-LACEN-155/2021|EPI_ISL_1583683|2021-02-12,
		142 hCoV-19/Brazil/BA-LACEN-161/2021|EPI_ISL_1583694|2021-03-12,
		143 hCoV-19/Brazil/BA-LACEN-162/2021|EPI_ISL_1583697|2021-02-23,
		144 hCoV-19/Brazil/BA-LACEN-163/2021|EPI_ISL_1583700|2021-02-12,
		145 hCoV-19/Brazil/BA-LACEN-170/2021|EPI_ISL_1583719|2021-02-23,
		146 hCoV-19/Brazil/BA-LACEN-171/2021|EPI_ISL_1583722|2021-02-23,
		147 hCoV-19/Brazil/BA-LACEN-172/2021|EPI_ISL_1583725|2021-03-01,
		148 hCoV-19/Brazil/BA-LACEN-174/2021|EPI_ISL_1583730|2021-03-05,
		149 hCoV-19/Brazil/BA-LACEN-175/2021|EPI_ISL_1583733|2021-02-26,
		150 hCoV-19/Brazil/CE-IEC-177433/2021|EPI_ISL_1164980|2021-01-18,
		151 hCoV-19/Brazil/CE-IEC-177782/2021|EPI_ISL_1164973|2021-01-29,
		152 hCoV-19/Brazil/CE-IEC-177783/2021|EPI_ISL_1164970|2021-02-05,
		153 hCoV-19/Brazil/CE-IEC-177784/2021|EPI_ISL_1164971|2021-02-05,
		154 hCoV-19/Brazil/CE-IEC-177837/2021|EPI_ISL_1261693|2021-02-15,
		155 hCoV-19/Brazil/CE-IEC-177841/2021|EPI_ISL_1261684|2021-02-15,
		156 hCoV-19/Brazil/GO-1193/2021|EPI_ISL_985303|2021-01-19,
		157 hCoV-19/Brazil/GO-1195/2021|EPI_ISL_985305|2021-01-19,
		158 hCoV-19/Brazil/GO-1196/2021|EPI_ISL_985306|2021-01-19,
		159 hCoV-19/Brazil/GO-1198/2021|EPI_ISL_985308|2021-01-19,
		160 hCoV-19/Brazil/GO-1202/2021|EPI_ISL_1039691|2021-01-19,
		161 hCoV-19/Brazil/GO-1203/2021|EPI_ISL_1039692|2021-01-19,
		162 hCoV-19/Brazil/GO-1204/2021|EPI_ISL_1039693|2021-01-19,
		163 hCoV-19/Brazil/GO-1205/2021|EPI_ISL_985312|2021-01-19,
		164 hCoV-19/Brazil/GO-1206/2021|EPI_ISL_985313|2021-01-19,
		165 hCoV-19/Brazil/GO-1207/2021|EPI_ISL_985314|2021-01-19,
		166 hCoV-19/Brazil/GO-1208/2021|EPI_ISL_985315|2021-01-19,
		167 hCoV-19/Brazil/GO-2014/2021|EPI_ISL_1468413|2021-03-16,
		168 hCoV-19/Brazil/GO-2015/2021|EPI_ISL_1468414|2021-03-16,
		169 hCoV-19/Brazil/GO-2341/2021|EPI_ISL_1628365|2021-03-17,
		170 hCoV-19/Brazil/GO-C2147/2021|EPI_ISL_1493577|2021-02-27,
		171 hCoV-19/Brazil/GO-C2153/2021|EPI_ISL_1493574|2021-03-13,
		172 hCoV-19/Brazil/GO-C2155/2021|EPI_ISL_1493573|2021-03-13,
		173 hCoV-19/Brazil/GO-HLAGYN-1406164/2021|EPI_ISL_2017298|2021-04-15,
		174 hCoV-19/Brazil/GO-HLAGYN-1429810/2021|EPI_ISL_2017459|2021-04-25,
		175 hCoV-19/Brazil/GO-HLAGYN-1446703/2021|EPI_ISL_2017295|2021-04-15,
		176 hCoV-19/Brazil/GO-HLAGYN-1453528/2021|EPI_ISL_2017288|2021-04-15,
		177 hCoV-19/Brazil/GO-HLAGYN-1473519/2021|EPI_ISL_2017305|2021-04-15,
		178 hCoV-19/Brazil/GO-HLAGYN-1479886/2021|EPI_ISL_2017467|2021-04-07,
		179 hCoV-19/Brazil/GO-HLAGYN-1479977/2021|EPI_ISL_2017469|2021-04-07,
		180 hCoV-19/Brazil/GO-HLAGYN-1480420/2021|EPI_ISL_2017470|2021-04-07,
		181 hCoV-19/Brazil/GO-HLAGYN-1481518/2021|EPI_ISL_2017299|2021-04-15,
		182 hCoV-19/Brazil/GO-HLAGYN-1485845/2021|EPI_ISL_2017285|2021-04-15,
		183 hCoV-19/Brazil/GO-HLAGYN-1486414/2021|EPI_ISL_2017303|2021-04-15,
		184 hCoV-19/Brazil/GO-HLAGYN-1486712/2021|EPI_ISL_2017292|2021-04-15,
		185 hCoV-19/Brazil/GO-HLAGYN-1490563/2021|EPI_ISL_2017301|2021-04-15,
		186 hCoV-19/Brazil/GO-HLAGYN-1493393/2021|EPI_ISL_2017296|2021-04-15,
		187 hCoV-19/Brazil/GO-HLAGYN-1494808/2021|EPI_ISL_2017293|2021-04-15,
		188 hCoV-19/Brazil/GO-HLAGYN-1502044/2021|EPI_ISL_2017290|2021-04-15,
		189 hCoV-19/Brazil/GO-HLAGYN-1507284/2021|EPI_ISL_2017471|2021-04-07,
		190 hCoV-19/Brazil/GO-HLAGYN-1507360/2021|EPI_ISL_2017294|2021-04-15,
		191 hCoV-19/Brazil/GO-HLAGYN-1517844/2021|EPI_ISL_2102518|2021-04-13,
		192 hCoV-19/Brazil/GO-HLAGYN-1518265/2021|EPI_ISL_2017480|2021-04-29,
		193 hCoV-19/Brazil/GO-HLAGYN-1520715_R2/2021|EPI_ISL_2017324|2021-04-15,
		194 hCoV-19/Brazil/GO-HLAGYN-1533677/2021|EPI_ISL_2017283|2021-04-15,
		195 hCoV-19/Brazil/GO-HLAGYN-1561249/2021|EPI_ISL_2017419|2021-04-29,
		196 hCoV-19/Brazil/GO-HLAGYN-1561372/2021|EPI_ISL_2017421|2021-04-29,
		197 hCoV-19/Brazil/GO-HLAGYN-1563522/2021|EPI_ISL_2102519|2021-04-13,
		198 hCoV-19/Brazil/GO-HLAGYN-1563813/2021|EPI_ISL_2017428|2021-04-29,
		199 hCoV-19/Brazil/GO-HLAGYN-1563955/2021|EPI_ISL_2017427|2021-04-29,
		200 hCoV-19/Brazil/GO-HLAGYN-1567147/2021|EPI_ISL_2017472|2021-04-07,
		201 hCoV-19/Brazil/GO-HLAGYN-1569024/2021|EPI_ISL_2017414|2021-04-29,
		202 hCoV-19/Brazil/GO-HLAGYN-1570684/2021|EPI_ISL_2017476|2021-04-17,
		203 hCoV-19/Brazil/GO-HLAGYN-1570992/2021|EPI_ISL_2017429|2021-04-29,
		204 hCoV-19/Brazil/GO-HLAGYN-1572134/2021|EPI_ISL_2017417|2021-04-29,
		205 hCoV-19/Brazil/GO-HLAGYN-1572146/2021|EPI_ISL_2017418|2021-04-29,
		206 hCoV-19/Brazil/GO-HLAGYN-1574241/2021|EPI_ISL_2017424|2021-04-29,
		207 hCoV-19/Brazil/GO-HLAGYN-1574503/2021|EPI_ISL_2017425|2021-04-29,
		208 hCoV-19/Brazil/GO-HLAGYN-1579330/2021|EPI_ISL_2017404|2021-04-29,
		209 hCoV-19/Brazil/GO-HLAGYN-1582186/2021|EPI_ISL_2017453|2021-04-13,
		210 hCoV-19/Brazil/GO-HLAGYN-1583040/2021|EPI_ISL_2017408|2021-04-29,
		211 hCoV-19/Brazil/GO-HLAGYN-1583081/2021|EPI_ISL_2017407|2021-04-29,
		212 hCoV-19/Brazil/GO-HLAGYN-1584618/2021|EPI_ISL_2017456|2021-04-13,
		213 hCoV-19/Brazil/GO-HLAGYN-1585005/2021|EPI_ISL_2017393|2021-04-29,
		214 hCoV-19/Brazil/GO-HLAGYN-1586463_R2/2021|EPI_ISL_2017282|2021-04-15,
		215 hCoV-19/Brazil/GO-HLAGYN-1586465/2021|EPI_ISL_2017396|2021-04-29,
		216 hCoV-19/Brazil/GO-HLAGYN-1587637/2021|EPI_ISL_2017395|2021-04-29,
		217 hCoV-19/Brazil/GO-HLAGYN-1591247/2021|EPI_ISL_2017473|2021-04-07,
		218 hCoV-19/Brazil/GO-HLAGYN-1591273/2021|EPI_ISL_2017451|2021-04-06,
		219 hCoV-19/Brazil/GO-HLAGYN-1597323/2021|EPI_ISL_2017347|2021-04-25,
		220 hCoV-19/Brazil/GO-HLAGYN-1597493/2021|EPI_ISL_2017348|2021-04-25,
		221 hCoV-19/Brazil/GO-HLAGYN-1597701/2021|EPI_ISL_2017350|2021-04-25,
		222 hCoV-19/Brazil/GO-HLAGYN-1597705/2021|EPI_ISL_2017351|2021-04-25,
		223 hCoV-19/Brazil/GO-HLAGYN-1597731/2021|EPI_ISL_2017352|2021-04-25,
		224 hCoV-19/Brazil/GO-HLAGYN-1597950/2021|EPI_ISL_2017362|2021-04-29,
		225 hCoV-19/Brazil/GO-HLAGYN-1597970/2021|EPI_ISL_2017353|2021-04-25,
		226 hCoV-19/Brazil/GO-HLAGYN-1598009/2021|EPI_ISL_2017355|2021-04-25,
		227 hCoV-19/Brazil/GO-HLAGYN-1598019/2021|EPI_ISL_2017356|2021-04-25,
		228 hCoV-19/Brazil/GO-HLAGYN-1598295/2021|EPI_ISL_2017357|2021-04-25,
		229 hCoV-19/Brazil/GO-HLAGYN-1598441/2021|EPI_ISL_2017358|2021-04-25,
		230 hCoV-19/Brazil/GO-HLAGYN-1598492/2021|EPI_ISL_2017359|2021-04-25,
		231 hCoV-19/Brazil/GO-HLAGYN-1598558/2021|EPI_ISL_2017360|2021-04-25,
		232 hCoV-19/Brazil/GO-HLAGYN-1602898/2021|EPI_ISL_2017369|2021-04-29,
		233 hCoV-19/Brazil/GO-HLAGYN-1605241/2021|EPI_ISL_2017325|2021-04-19,
		234 hCoV-19/Brazil/GO-HLAGYN-1608378/2021|EPI_ISL_2017326|2021-04-19,
		235 hCoV-19/Brazil/GO-HLAGYN-1608920/2021|EPI_ISL_2102521|2021-04-25,
		236 hCoV-19/Brazil/GO-HLAGYN-1609329/2021|EPI_ISL_2017329|2021-04-19,
		237 hCoV-19/Brazil/GO-HLAGYN-1610847/2021|EPI_ISL_2017331|2021-04-19,
		238 hCoV-19/Brazil/GO-HLAGYN-1611246/2021|EPI_ISL_2017334|2021-04-19,
		239 hCoV-19/Brazil/GO-HLAGYN-1611618/2021|EPI_ISL_2017337|2021-04-19,
		240 hCoV-19/Brazil/GO-HLAGYN-1611628/2021|EPI_ISL_2017338|2021-04-19,
		241 hCoV-19/Brazil/GO-HLAGYN-1613152/2021|EPI_ISL_2017376|2021-04-29,
		242 hCoV-19/Brazil/GO-HLAGYN-1613356/2021|EPI_ISL_2017340|2021-04-19,
		243 hCoV-19/Brazil/GO-HLAGYN-1613595/2021|EPI_ISL_2017341|2021-04-19,
		244 hCoV-19/Brazil/GO-HLAGYN-1613608/2021|EPI_ISL_2017484|2021-04-25,
		245 hCoV-19/Brazil/GO-HLAGYN-1613691/2021|EPI_ISL_2017342|2021-04-19,
		246 hCoV-19/Brazil/GO-HLAGYN-1613838/2021|EPI_ISL_2017343|2021-04-19,
		247 hCoV-19/Brazil/GO-HLAGYN-1614019/2021|EPI_ISL_2017344|2021-04-19,
		248 hCoV-19/Brazil/GO-HLAGYN-1614067/2021|EPI_ISL_2017365|2021-04-29,
		249 hCoV-19/Brazil/GO-HLAGYN-1614150/2021|EPI_ISL_2017345|2021-04-19,
		250 hCoV-19/Brazil/GO-HLAGYN-1615387/2021|EPI_ISL_2017446|2021-04-29,
		251 hCoV-19/Brazil/GO-HLAGYN-1618513/2021|EPI_ISL_2017373|2021-04-29,
		252 hCoV-19/Brazil/GO-HLAGYN-1618955/2021|EPI_ISL_2017378|2021-04-29,
		253 hCoV-19/Brazil/GO-HLAGYN-1618975/2021|EPI_ISL_2017379|2021-04-29,
		254 hCoV-19/Brazil/GO-HLAGYN-1619013/2021|EPI_ISL_2017375|2021-04-29,
		255 hCoV-19/Brazil/GO-HLAGYN-1619136/2021|EPI_ISL_2017382|2021-04-29,
		256 hCoV-19/Brazil/GO-HLAGYN-1621049/2021|EPI_ISL_2017384|2021-04-29,
		257 hCoV-19/Brazil/GO-HLAGYN-1621594/2021|EPI_ISL_2017387|2021-04-29,
		258 hCoV-19/Brazil/GO-HLAGYN-1621616/2021|EPI_ISL_2017385|2021-04-29,
		259 hCoV-19/Brazil/GO-HLAGYN-1621782/2021|EPI_ISL_2017389|2021-04-29,
		260 hCoV-19/Brazil/GO-HLAGYN-1623993/2021|EPI_ISL_2017370|2021-04-29,
		261 hCoV-19/Brazil/GO-HLAGYN-1629256/2021|EPI_ISL_2017439|2021-04-29,
		262 hCoV-19/Brazil/GO-HLAGYN-1629614/2021|EPI_ISL_2017432|2021-04-29,
		263 hCoV-19/Brazil/GO-HLAGYN-1630510/2021|EPI_ISL_2017435|2021-04-29,
		264 hCoV-19/Brazil/GO-LABSAUDE-85/2021|EPI_ISL_1716442|2021-03-04,
		265 hCoV-19/Brazil/GO-LABSAUDE-86/2021|EPI_ISL_1716443|2021-03-05,
		266 hCoV-19/Brazil/GO-LABSAUDE-88/2021|EPI_ISL_1716445|2021-03-05,
		267 hCoV-19/Brazil/GO-LABSAUDE-91/2021|EPI_ISL_1716448|2021-03-04,
		268 hCoV-19/Brazil/GO-LABSAUDE-98/2021|EPI_ISL_1716455|2021-03-04,
		269 hCoV-19/Brazil/MA-FIOCRUZ-11445/2021|EPI_ISL_1465194|2021-02-20,
		270 hCoV-19/Brazil/MA-FIOCRUZ-11446/2021|EPI_ISL_1465217|2021-01-30,
		271 hCoV-19/Brazil/MA-FIOCRUZ-11450/2021|EPI_ISL_1465215|2021-02-03,
		272 hCoV-19/Brazil/MA-FIOCRUZ-11457/2021|EPI_ISL_1465203|2021-02-09,
		273 hCoV-19/Brazil/MA-FIOCRUZ-11458/2021|EPI_ISL_1465206|2021-02-07,
		274 hCoV-19/Brazil/MA-FIOCRUZ-11459/2021|EPI_ISL_1465213|2021-02-04,
		275 hCoV-19/Brazil/MA-FIOCRUZ-11460/2021|EPI_ISL_1465212|2021-02-05,
		276 hCoV-19/Brazil/MA-FIOCRUZ-11464/2021|EPI_ISL_1465208|2021-02-07,
		277 hCoV-19/Brazil/MA-FIOCRUZ-11465/2021|EPI_ISL_1465209|2021-02-07,
		278 hCoV-19/Brazil/MA-FIOCRUZ-11466/2021|EPI_ISL_1465210|2021-02-06,
		279 hCoV-19/Brazil/MA-FIOCRUZ-11468/2021|EPI_ISL_1465199|2021-02-12,
		280 hCoV-19/Brazil/MA-FIOCRUZ-11469/2021|EPI_ISL_1465201|2021-02-12,
		281 hCoV-19/Brazil/MA-FIOCRUZ-11470/2021|EPI_ISL_1465202|2021-02-11,
		282 hCoV-19/Brazil/MA-FIOCRUZ-11474/2021|EPI_ISL_1465192|2021-02-22,
		283 hCoV-19/Brazil/MA-FIOCRUZ-11475/2021|EPI_ISL_1465189|2021-02-23,
		284 hCoV-19/Brazil/MA-FIOCRUZ-11476/2021|EPI_ISL_1465188|2021-02-24,
		285 hCoV-19/Brazil/MA-FIOCRUZ-11478/2021|EPI_ISL_1465195|2021-02-19,
		286 hCoV-19/Brazil/MA-FIOCRUZ-11479/2021|EPI_ISL_1465205|2021-02-08,
		287 hCoV-19/Brazil/MA-FIOCRUZ-11480/2021|EPI_ISL_1465198|2021-02-18,
		288 hCoV-19/Brazil/MA-FIOCRUZ-11481/2021|EPI_ISL_1465196|2021-02-19,
		289 hCoV-19/Brazil/MA-FIOCRUZ-11482/2021|EPI_ISL_1465191|2021-02-23,
		290 hCoV-19/Brazil/MA-FIOCRUZ-11483/2021|EPI_ISL_1465216|2021-02-01,
		291 hCoV-19/Brazil/MA-FIOCRUZ-11487/2021|EPI_ISL_1465221|2021-01-19,
		292 hCoV-19/Brazil/MA-FIOCRUZ-11491/2021|EPI_ISL_1465219|2021-01-23,
		293 hCoV-19/Brazil/MA-FIOCRUZ-11493/2021|EPI_ISL_1465220|2021-01-23,
		294 hCoV-19/Brazil/MA-FIOCRUZ-11509/2021|EPI_ISL_1465222|2021-01-18,
		295 hCoV-19/Brazil/MG-FUNED-49355-21/2021|EPI_ISL_1239137|2021-03-01,
		296 hCoV-19/Brazil/PA-IEC-177365/2021|EPI_ISL_904120|2021-01-10,
		297 hCoV-19/Brazil/PA-IEC-177366/2021|EPI_ISL_904121|2021-01-08,
		298 hCoV-19/Brazil/PA-IEC-177628/2021|EPI_ISL_1164972|2021-02-02,
		299 hCoV-19/Brazil/PA-IEC-177834/2021|EPI_ISL_1261691|2021-02-11,
		300 hCoV-19/Brazil/PB-00774/2021|EPI_ISL_1213189|2021-01-27,
		301 hCoV-19/Brazil/PB-00776/2021|EPI_ISL_1213207|2021-01-11,
		302 hCoV-19/Brazil/PB-00781/2021|EPI_ISL_1213201|2021-01-21,
		303 hCoV-19/Brazil/PB-IEC-177564/2021|EPI_ISL_1164991|2021-01-07,
		304 hCoV-19/Brazil/PR-FIOCRUZ-12964/2021|EPI_ISL_1534000|2021-02-19,
		305 hCoV-19/Brazil/PR-FIOCRUZ-12966/2021|EPI_ISL_1534001|2021-02-19,
		306 hCoV-19/Brazil/PR-FIOCRUZ-12967/2021|EPI_ISL_1533999|2021-02-18,
		307 hCoV-19/Brazil/PR-FIOCRUZ-5273/2021|EPI_ISL_1219133|2021-01-26,
		308 hCoV-19/Brazil/RJ-LVM32940/2021|2021-02-09,
		309 hCoV-19/Brazil/RJ-LVM32941/2021|2021-02-09,
		310 hCoV-19/Brazil/RJ-LVM32954/2021|2021-02-09,
		311 hCoV-19/Brazil/RJ-LVM32965/2021|2021-02-09,
		312 hCoV-19/Brazil/RJ-LVM32987/2021|2021-02-10,
		313 hCoV-19/Brazil/RJ-LVM33000/2021|2021-02-10,
		314 hCoV-19/Brazil/RJ-LVM33006/2021|2021-02-10,
		315 hCoV-19/Brazil/RJ-LVM33007/2021|2021-02-10,
		316 hCoV-19/Brazil/RJ-LVM33008/2021|2021-02-10,
		317 hCoV-19/Brazil/RJ-LVM33102/2021|2021-02-11,
		318 hCoV-19/Brazil/RJ-LVM33213/2021|2021-02-18,
		319 hCoV-19/Brazil/RJ-LVM33233/2021|2021-02-18,
		320 hCoV-19/Brazil/RJ-LVM33879/2021|2021-02-23,
		321 hCoV-19/Brazil/RJ-LVM34211/2021|2021-02-25,
		322 hCoV-19/Brazil/RJ-LVM34212/2021|2021-02-25,
		323 hCoV-19/Brazil/RJ-LVM34238/2021|2021-02-25,
		324 hCoV-19/Brazil/RJ-LVM34438/2021|2021-02-26,
		325 hCoV-19/Brazil/RJ-LVM34616/2021|2021-03-01,
		326 hCoV-19/Brazil/RJ-LVM34637/2021|2021-03-01,
		327 hCoV-19/Brazil/RJ-LVM34719/2021|2021-03-03,
		328 hCoV-19/Brazil/RJ-LVM34722/2021|2021-03-03,
		329 hCoV-19/Brazil/RJ-LVM34843/2021|2021-03-04,
		330 hCoV-19/Brazil/RJ-LVM34958/2021|2021-03-05,
		331 hCoV-19/Brazil/RJ-LVM34973/2021|2021-03-05,
		332 hCoV-19/Brazil/RJ-LVM35140/2021|2021-03-08,
		333 hCoV-19/Brazil/RJ-LVM35163/2021|2021-03-08,
		334 hCoV-19/Brazil/RJ-LVM35225/2021|2021-03-09,
		335 hCoV-19/Brazil/RJ-LVM35258/2021|2021-03-09,
		336 hCoV-19/Brazil/RJ-LVM35328/2021|2021-03-10,
		337 hCoV-19/Brazil/RJ-LVM35333/2021|2021-03-10,
		338 hCoV-19/Brazil/RJ-LVM35412/2021|2021-03-11,
		339 hCoV-19/Brazil/RJ-LVM35424/2021|2021-03-11,
		340 hCoV-19/Brazil/RJ-LVM35544/2021|2021-03-12,
		341 hCoV-19/Brazil/RJ-LVM35545/2021|2021-03-12,
		342 hCoV-19/Brazil/RJ-LVM35547/2021|2021-03-12,
		343 hCoV-19/Brazil/RJ-LVM35612/2021|2021-03-15,
		344 hCoV-19/Brazil/RJ-LVM35623/2021|2021-03-15,
		345 hCoV-19/Brazil/RJ-LVM35624/2021|2021-03-15,
		346 hCoV-19/Brazil/RJ-LVM35672/2021|2021-03-15,
		347 hCoV-19/Brazil/RJ-LVM35733/2021|2021-03-16,
		348 hCoV-19/Brazil/RJ-LVM35735/2021|2021-03-16,
		349 hCoV-19/Brazil/RJ-LVM35773/2021|2021-03-16,
		350 hCoV-19/Brazil/RJ-LVM35780/2021|2021-03-16,
		351 hCoV-19/Brazil/RJ-LVM35781/2021|2021-03-16,
		352 hCoV-19/Brazil/RJ-LVM35934/2021|2021-03-18,
		353 hCoV-19/Brazil/RJ-LVM35997/2021|2021-03-18,
		354 hCoV-19/Brazil/RJ-LVM36088/2021|2021-03-19,
		355 hCoV-19/Brazil/RJ-LVM36229/2021|2021-03-22,
		356 hCoV-19/Brazil/RJ-LVM36248/2021|2021-03-22,
		357 hCoV-19/Brazil/RJ-LVM36255/2021|2021-03-22,
		358 hCoV-19/Brazil/RJ-LVM36262/2021|2021-03-22,
		359 hCoV-19/Brazil/RJ-LVM36294/2021|2021-03-22,
		360 hCoV-19/Brazil/RJ-LVM36400/2021|2021-03-23,
		361 hCoV-19/Brazil/RJ-LVM36428/2021|2021-03-23,
		362 hCoV-19/Brazil/RJ-LVM36432/2021|2021-03-23,
		363 hCoV-19/Brazil/RJ-LVM36537/2021|2021-03-24,
		364 hCoV-19/Brazil/RJ-LVM36629/2021|2021-03-24,
		365 hCoV-19/Brazil/RJ-LVM36639/2021|2021-03-24,
		366 hCoV-19/Brazil/RJ-LVM36742/2021|2021-03-25,
		367 hCoV-19/Brazil/RJ-LVM36789/2021|2021-03-25,
		368 hCoV-19/Brazil/RJ-LVM36925/2021|2021-03-26,
		369 hCoV-19/Brazil/RJ-LVM36928/2021|2021-03-26,
		370 hCoV-19/Brazil/RJ-LVM36947/2021|2021-03-26,
		371 hCoV-19/Brazil/RJ-LVM36952/2021|2021-03-26,
		372 hCoV-19/Brazil/RJ-LVM36956/2021|2021-03-26,
		373 hCoV-19/Brazil/RJ-LVM36957/2021|2021-03-26,
		374 hCoV-19/Brazil/RJ-LVM36971/2021|2021-03-26,
		375 hCoV-19/Brazil/RJ-LVM37119/2021|2021-03-29,
		376 hCoV-19/Brazil/RJ-LVM37141/2021|2021-03-29,
		377 hCoV-19/Brazil/RJ-LVM37147/2021|2021-03-29,
		378 hCoV-19/Brazil/RJ-LVM37172/2021|2021-03-29,
		379 hCoV-19/Brazil/RJ-LVM37173/2021|2021-03-29,
		380 hCoV-19/Brazil/RJ-LVM37198/2021|2021-03-30,
		381 hCoV-19/Brazil/RJ-LVM37258/2021|2021-03-30,
		382 hCoV-19/Brazil/RJ-LVM37260/2021|2021-03-30,
		383 hCoV-19/Brazil/RJ-LVM37271/2021|2021-03-30,
		384 hCoV-19/Brazil/RJ-LVM37272/2021|2021-03-30,
		385 hCoV-19/Brazil/RJ-LVM37339/2021|2021-03-31,
		386 hCoV-19/Brazil/RJ-LVM37366/2021|2021-03-31,
		387 hCoV-19/Brazil/RJ-LVM37376/2021|2021-03-31,
		388 hCoV-19/Brazil/RJ-LVM37454/2021|2021-04-05,
		389 hCoV-19/Brazil/RJ-LVM37471/2021|2021-04-05,
		390 hCoV-19/Brazil/RJ-LVM37490/2021|2021-04-05,
		391 hCoV-19/Brazil/RJ-LVM37507/2021|2021-04-05,
		392 hCoV-19/Brazil/RJ-LVM37532/2021|2021-04-05,
		393 hCoV-19/Brazil/RJ-LVM37706/2021|2021-04-06,
		394 hCoV-19/Brazil/RJ-LVM38084/2021|2021-04-09,
		395 hCoV-19/Brazil/RJ-LVM38097/2021|2021-04-09,
		396 hCoV-19/Brazil/RJ-LVM38168/2021|2021-04-12,
		397 hCoV-19/Brazil/RJ-LVM38184/2021|2021-04-12,
		398 hCoV-19/Brazil/RJ-LVM38226/2021|2021-04-12,
		399 hCoV-19/Brazil/RJ-LVM38248/2021|2021-04-12,
		400 hCoV-19/Brazil/RJ-LVM38468/2021|2021-04-14,
		401 hCoV-19/Brazil/RJ-LVM38656/2021|2021-04-16,
		402 hCoV-19/Brazil/RJ-LVM38660/2021|2021-04-16,
		403 hCoV-19/Brazil/RJ-LVM38665/2021|2021-04-16,
		404 hCoV-19/Brazil/RJ-LVM38690/2021|2021-04-16,
		405 hCoV-19/Brazil/RJ-LVM38790/2021|2021-04-19,
		406 hCoV-19/Brazil/RJ-LVM38816/2021|2021-04-19,
		407 hCoV-19/Brazil/RJ-LVM38832/2021|2021-04-19,
		408 hCoV-19/Brazil/RJ-LVM38833/2021|2021-04-19,
		409 hCoV-19/Brazil/RJ-LVM38852/2021|2021-04-19,
		410 hCoV-19/Brazil/RJ-LVM38877/2021|2021-04-19,
		411 hCoV-19/Brazil/RJ-LVM38878/2021|2021-04-19,
		412 hCoV-19/Brazil/RJ-LVM39613/2021|2021-04-27,
		413 hCoV-19/Brazil/RJ-LVM39623/2021|2021-04-27,
		414 hCoV-19/Brazil/RJ-LVM39662/2021|2021-04-27,
		415 hCoV-19/Brazil/RJ-LVM39766/2021|2021-04-28,
		416 hCoV-19/Brazil/RJ-LVM39776/2021|2021-04-28,
		417 hCoV-19/Brazil/RJ-LVM39804/2021|2021-04-28,
		418 hCoV-19/Brazil/RJ-LVM40647/2021|2021-05-04,
		419 hCoV-19/Brazil/RJ-LVM40672/2021|2021-05-04,
		420 hCoV-19/Brazil/RJ-LVM40718/2021|2021-05-05,
		421 hCoV-19/Brazil/RN-00841/2021|EPI_ISL_1213192|2021-01-26,
		422 hCoV-19/Brazil/RN-00847/2021|EPI_ISL_1213194|2021-01-26,
		423 hCoV-19/Brazil/RN-00851/2021|EPI_ISL_1213173|2021-02-01,
		424 hCoV-19/Brazil/RN-00852/2021|EPI_ISL_1213175|2021-02-01,
		425 hCoV-19/Brazil/RN-00853/2021|EPI_ISL_1213177|2021-02-01,
		426 hCoV-19/Brazil/RN-00855/2021|EPI_ISL_1213178|2021-02-01,
		427 hCoV-19/Brazil/RN-00857/2021|EPI_ISL_1213196|2021-01-26,
		428 hCoV-19/Brazil/RN-00860/2021|EPI_ISL_1213185|2021-01-28,
		429 hCoV-19/Brazil/RN-00862/2021|EPI_ISL_1213180|2021-02-01,
		430 hCoV-19/Brazil/RN-00873/2021|EPI_ISL_1213187|2021-01-28,
		431 hCoV-19/Brazil/RN-00876/2021|EPI_ISL_1213182|2021-02-01,
		432 hCoV-19/Brazil/RN-00878/2021|EPI_ISL_1213183|2021-01-29,
		433 hCoV-19/Brazil/RN-00880/2021|EPI_ISL_1213197|2021-01-26,
		434 hCoV-19/Brazil/RN-00884/2021|EPI_ISL_1213199|2021-01-26,
		435 hCoV-19/Brazil/RN-IEC-177512/2021|EPI_ISL_1166615|2021-01-18,
		436 hCoV-19/Brazil/RO-1366/2021|EPI_ISL_1293053|2021-01-18,
		437 hCoV-19/Brazil/RO-1368/2021|EPI_ISL_1293055|2021-01-18,
		438 hCoV-19/Brazil/RO-1373/2021|EPI_ISL_1303503|2021-01-18,
		439 hCoV-19/Brazil/RO-2179/2021|EPI_ISL_1520108|2021-03-02,
		440 hCoV-19/Brazil/RO-2180/2021|EPI_ISL_1520109|2021-03-03,
		441 hCoV-19/Brazil/RO-C2177/2021|EPI_ISL_1493578|2021-02-26,
		442 hCoV-19/Brazil/RR-1079/2021|EPI_ISL_940630|2021-01-25,
		443 hCoV-19/Brazil/RR-1081/2021|EPI_ISL_943967|2021-01-25,
		444 hCoV-19/Brazil/RR-1083/2021|EPI_ISL_943968|2021-01-25,
		445 hCoV-19/Brazil/RR-1084/2021|EPI_ISL_943969|2021-01-25,
		446 hCoV-19/Brazil/RR-1087/2021|EPI_ISL_943971|2021-01-25,
		447 hCoV-19/Brazil/RR-IEC-178209/2021|EPI_ISL_1261687|2021-02-15,
		448 hCoV-19/Brazil/RS-1769/2021|EPI_ISL_1121316|2021-01-10,
		449 hCoV-19/Brazil/RS-8680/2021|EPI_ISL_983865|2021-02-01,
		450 hCoV-19/Brazil/RS-9108/2021|EPI_ISL_984620|2021-02-03,
		451 hCoV-19/Brazil/RS-9109/2021|EPI_ISL_984621|2021-02-03,
		452 hCoV-19/Brazil/RS-9116/2021|EPI_ISL_984619|2021-02-03,
		453 hCoV-19/Brazil/RS-FIOCRUZ-14243/2021|EPI_ISL_1534013|2021-03-15,
		454 hCoV-19/Brazil/RS-HBM-39468/2021|EPI_ISL_2139494|2021-03-09,
		455 hCoV-19/Brazil/RS-HBM-39469/2021|EPI_ISL_2139495|2021-03-10,
		456 hCoV-19/Brazil/RS-HBM-39470/2021|EPI_ISL_2139496|2021-03-17,
		457 hCoV-19/Brazil/RS-HBM-39471/2021|EPI_ISL_2139497|2021-03-10,
		458 hCoV-19/Brazil/RS-HBM-39472/2021|EPI_ISL_2139498|2021-03-10,
		459 hCoV-19/Brazil/RS-HBM-39473/2021|EPI_ISL_2139499|2021-03-15,
		460 hCoV-19/Brazil/RS-HBM-39474/2021|EPI_ISL_2139500|2021-03-10,
		461 hCoV-19/Brazil/RS-HBM-39475/2021|EPI_ISL_2139501|2021-03-09,
		462 hCoV-19/Brazil/RS-HBM-39476/2021|EPI_ISL_2139502|2021-03-10,
		463 hCoV-19/Brazil/RS-HBM-39478/2021|EPI_ISL_2139504|2021-03-12,
		464 hCoV-19/Brazil/RS-HBM-39479/2021|EPI_ISL_2139505|2021-03-10,
		465 hCoV-19/Brazil/RS-HBM-39480/2021|EPI_ISL_2139506|2021-03-09,
		466 hCoV-19/Brazil/RS-HBM-39481/2021|EPI_ISL_2139507|2021-03-11,
		467 hCoV-19/Brazil/RS-HBM-39482/2021|EPI_ISL_2139508|2021-03-09,
		468 hCoV-19/Brazil/RS-HBM-39483/2021|EPI_ISL_2139509|2021-03-09,
		469 hCoV-19/Brazil/RS-HBM-39484/2021|EPI_ISL_2139510|2021-03-12,
		470 hCoV-19/Brazil/RS-HBM-39485/2021|EPI_ISL_2139511|2021-03-11,
		471 hCoV-19/Brazil/RS-HBM-39487/2021|EPI_ISL_2139513|2021-03-11,
		472 hCoV-19/Brazil/RS-HBM-39489/2021|EPI_ISL_2139515|2021-03-15,
		473 hCoV-19/Brazil/RS-HBM-39490/2021|EPI_ISL_2139516|2021-03-12,
		474 hCoV-19/Brazil/RS-HBM-39492/2021|EPI_ISL_2139518|2021-03-11,
		475 hCoV-19/Brazil/RS-HBM-39493/2021|EPI_ISL_2139519|2021-03-15,
		476 hCoV-19/Brazil/RS-HBM-39494/2021|EPI_ISL_2139520|2021-03-10,
		477 hCoV-19/Brazil/RS-HBM-39495/2021|EPI_ISL_2139521|2021-03-16,
		478 hCoV-19/Brazil/RS-HBM-39496/2021|EPI_ISL_2139522|2021-03-16,
		479 hCoV-19/Brazil/RS-HBM-39497/2021|EPI_ISL_2139523|2021-03-11,
		480 hCoV-19/Brazil/RS-HBM-39499/2021|EPI_ISL_2139525|2021-03-15,
		481 hCoV-19/Brazil/RS-HBM-39500/2021|EPI_ISL_2139526|2021-03-09,
		482 hCoV-19/Brazil/RS-HBM-39501/2021|EPI_ISL_2139527|2021-03-17,
		483 hCoV-19/Brazil/RS-HBM-39502/2021|EPI_ISL_2139528|2021-03-11,
		484 hCoV-19/Brazil/RS-HBM-39503/2021|EPI_ISL_2139529|2021-03-16,
		485 hCoV-19/Brazil/RS-HBM-39504/2021|EPI_ISL_2139530|2021-03-10,
		486 hCoV-19/Brazil/RS-HBM-39505/2021|EPI_ISL_2139531|2021-03-12,
		487 hCoV-19/Brazil/RS-HBM-39506/2021|EPI_ISL_2139532|2021-03-10,
		488 hCoV-19/Brazil/RS-HBM-39508/2021|EPI_ISL_2139534|2021-03-17,
		489 hCoV-19/Brazil/RS-HBM-39509/2021|EPI_ISL_2139535|2021-03-15,
		490 hCoV-19/Brazil/RS-HBM-39510/2021|EPI_ISL_2139536|2021-03-17,
		491 hCoV-19/Brazil/RS-HBM-39512/2021|EPI_ISL_2139538|2021-03-15,
		492 hCoV-19/Brazil/RS-HBM-39513/2021|EPI_ISL_2139539|2021-03-11,
		493 hCoV-19/Brazil/RS-HBM-39514/2021|EPI_ISL_2139540|2021-03-12,
		494 hCoV-19/Brazil/RS-HBM-39515/2021|EPI_ISL_2139541|2021-03-09,
		495 hCoV-19/Brazil/RS-HBM-39516/2021|EPI_ISL_2139542|2021-03-10,
		496 hCoV-19/Brazil/RS-HBM-39519/2021|EPI_ISL_2139545|2021-03-12,
		497 hCoV-19/Brazil/RS-HBM-39520/2021|EPI_ISL_2139546|2021-03-16,
		498 hCoV-19/Brazil/RS-HBM-39521/2021|EPI_ISL_2139547|2021-03-10,
		499 hCoV-19/Brazil/RS-HBM-39522/2021|EPI_ISL_2139548|2021-03-15,
		500 hCoV-19/Brazil/RS-HBM-39523/2021|EPI_ISL_2139549|2021-03-09,
		501 hCoV-19/Brazil/SC-1326/2021|EPI_ISL_985318|2021-01-08,
		502 hCoV-19/Brazil/SC-1327/2021|EPI_ISL_985319|2021-01-12,
		503 hCoV-19/Brazil/SC-FIOCRUZ-11194/2021|EPI_ISL_1534007|2021-02-26,
		504 hCoV-19/Brazil/SC-FIOCRUZ-11195/2021|EPI_ISL_1534003|2021-02-23,
		505 hCoV-19/Brazil/SC-FIOCRUZ-12971/2021|EPI_ISL_1534010|2021-02-26,
		506 hCoV-19/Brazil/SC-FIOCRUZ-12972/2021|EPI_ISL_1534008|2021-02-26,
		507 hCoV-19/Brazil/SC-FIOCRUZ-12973/2021|EPI_ISL_1534009|2021-02-26,
		508 hCoV-19/Brazil/SC-FIOCRUZ-12975/2021|EPI_ISL_1534002|2021-02-23,
		509 hCoV-19/Brazil/SC-FIOCRUZ-13109/2021|EPI_ISL_1533994|2021-01-28,
		510 hCoV-19/Brazil/SC-FIOCRUZ-13111/2021|EPI_ISL_1533992|2021-01-27,
		511 hCoV-19/Brazil/SC-FIOCRUZ-13113/2021|EPI_ISL_1533996|2021-02-01,
		512 hCoV-19/Brazil/SC-FIOCRUZ-13114/2021|EPI_ISL_1533993|2021-01-28,
		513 hCoV-19/Brazil/SC-LNN00682/2021|EPI_ISL_2101723|2021-04-19,
		514 hCoV-19/Brazil/SE-FIOCRUZ-10220/2021|EPI_ISL_1534004|2021-02-23,
		515 hCoV-19/Brazil/SP-1034/2021|EPI_ISL_906068|2021-01-15,
		516 hCoV-19/Brazil/SP-14839/2021|EPI_ISL_1795099|2021-03-30,
		517 hCoV-19/Brazil/SP-1670/2021|EPI_ISL_1086047|2021-01-30,
		518 hCoV-19/Brazil/SP-1812/2021|EPI_ISL_1171656|2021-02-17,
		519 hCoV-19/Brazil/SP-1823/2021|EPI_ISL_1171666|2021-02-16,
		520 hCoV-19/Brazil/SP-1831/2021|EPI_ISL_1171672|2021-01-26,
		521 hCoV-19/Brazil/SP-1897/2021|EPI_ISL_1303522|2021-02-12,
		522 hCoV-19/Brazil/SP-2002/2021|EPI_ISL_1381059|2021-02-11,
		523 hCoV-19/Brazil/SP-2298/2021|EPI_ISL_1625997|2021-02-25,
		524 hCoV-19/Brazil/SP-2300/2021|EPI_ISL_1625999|2021-02-26,
		525 hCoV-19/Brazil/SP-2327/2021|EPI_ISL_1628358|2021-03-17,
		526 hCoV-19/Brazil/SP-2387/2021|EPI_ISL_1821207|2021-03-14,
		527 hCoV-19/Brazil/SP-2393/2021|EPI_ISL_2003113|2021-01-03,
		528 hCoV-19/Brazil/SP-2405/2021|EPI_ISL_1715146|2021-03-31,
		529 hCoV-19/Brazil/SP-2452/2021|EPI_ISL_1821246|2021-04-01,
		530 hCoV-19/Brazil/SP-2482/2021|EPI_ISL_1821262|2021-03-31,
		531 hCoV-19/Brazil/SP-2517/2021|EPI_ISL_1731587|2021-04-03,
		532 hCoV-19/Brazil/SP-2531/2021|EPI_ISL_1731591|2021-04-05,
		533 hCoV-19/Brazil/SP-2536/2021|EPI_ISL_1731596|2021-04-05,
		534 hCoV-19/Brazil/SP-2552/2021|EPI_ISL_1715157|2021-04-05,
		535 hCoV-19/Brazil/SP-2569/2021|EPI_ISL_1752656|2021-03-18,
		536 hCoV-19/Brazil/SP-2623/2021|EPI_ISL_2003118|2021-04-04,
		537 hCoV-19/Brazil/SP-2652/2021|EPI_ISL_2003133|2021-04-11,
		538 hCoV-19/Brazil/SP-48350/21/2021|EPI_ISL_1578453|2021-03-31,
		539 hCoV-19/Brazil/SP-757110-NBD07/2021|EPI_ISL_1445094|2021-03-08,
		540 hCoV-19/Brazil/SP-757169-NBD19/2021|EPI_ISL_1445106|2021-03-08,
		541 hCoV-19/Brazil/SP-765407-NBD07/2021|EPI_ISL_1445148|2021-03-08,
		542 hCoV-19/Brazil/SP-765426-NBD10/2021|EPI_ISL_1445151|2021-03-08,
		543 hCoV-19/Brazil/SP-794377-NBD23/2021|EPI_ISL_1445200|2021-03-14,
		544 hCoV-19/Brazil/SP-801983-NBD14/2021|EPI_ISL_1445216|2021-03-15,
		545 hCoV-19/Brazil/SP-802012-NBD21/2021|EPI_ISL_1445223|2021-03-16,
		546 hCoV-19/Brazil/SP-819597/2021|EPI_ISL_1795126|2021-03-22,
		547 hCoV-19/Brazil/SP-819731/2021|EPI_ISL_1795145|2021-03-21,
		548 hCoV-19/Brazil/SP-826627/2021|EPI_ISL_1795163|2021-03-23,
		549 hCoV-19/Brazil/SP-831630/2021|EPI_ISL_1795220|2021-03-20,
		550 hCoV-19/Brazil/SP-832501/2021|EPI_ISL_1795232|2021-03-23,
		551 hCoV-19/Brazil/SP-832728/2021|EPI_ISL_1795249|2021-03-23,
		552 hCoV-19/Brazil/SP-833182/2021|EPI_ISL_1795263|2021-03-24,
		553 hCoV-19/Brazil/SP-833430/2021|EPI_ISL_1795289|2021-03-24,
		554 hCoV-19/Brazil/SP-833764/2021|EPI_ISL_1795294|2021-03-22,
		555 hCoV-19/Brazil/SP-833961/2021|EPI_ISL_1795310|2021-03-22,
		556 hCoV-19/Brazil/SP-833974/2021|EPI_ISL_1795311|2021-03-22,
		557 hCoV-19/Brazil/SP-834865/2021|EPI_ISL_1795328|2021-03-24,
		558 hCoV-19/Brazil/SP-BT19849/2021|EPI_ISL_1911964|2021-04-05,
		559 hCoV-19/Brazil/SP-FIOCRUZ-12403/2021|EPI_ISL_1464666|2021-03-02,
		560 hCoV-19/Brazil/SP-FIOCRUZ-12437/2021|EPI_ISL_1464648|2021-03-10,
		561 hCoV-19/Brazil/SP-FIOCRUZ-12453/2021|EPI_ISL_1464634|2021-03-14,
		562 hCoV-19/Brazil/SP-Hemocentro-FMRP-New14/2021|EPI_ISL_1786560|2021-03-03,
		563 hCoV-19/Brazil/SP-Hemocentro-FMRP-New16/2021|EPI_ISL_1786562|2021-03-05,
		564 hCoV-19/Brazil/SP-IAL-721520-NBD07/2021|EPI_ISL_1445259|2021-02-28,
		565 hCoV-19/Brazil/SP-IB_100030/2021|EPI_ISL_1966086|2021-03-01,
		566 hCoV-19/Brazil/SP-IB_100100/2021|EPI_ISL_1966145|2021-03-09,
		567 hCoV-19/Brazil/SP-IB_100105/2021|EPI_ISL_1966150|2021-03-08,
		568 hCoV-19/Brazil/SP-IB_100108/2021|EPI_ISL_1966153|2021-03-08,
		569 hCoV-19/Brazil/SP-IB_100132/2021|EPI_ISL_1966177|2021-03-09,
		570 hCoV-19/Brazil/SP-IB_100195/2021|EPI_ISL_1966231|2021-03-16,
		571 hCoV-19/Brazil/SP-IB_100294/2021|EPI_ISL_1966321|2021-03-20,
		572 hCoV-19/Brazil/SP-IB_100377/2021|EPI_ISL_1966399|2021-03-29,
		573 hCoV-19/Brazil/SP-IB_100401/2021|EPI_ISL_1966422|2021-03-30,
		574 hCoV-19/Brazil/SP-IB_100408/2021|EPI_ISL_1966429|2021-03-30,
		575 hCoV-19/Brazil/SP-IB_100413/2021|EPI_ISL_1966434|2021-03-29,
		576 hCoV-19/Brazil/SP-IB_100414/2021|EPI_ISL_1966435|2021-03-29,
		577 hCoV-19/Brazil/SP-IB_100460/2021|EPI_ISL_1966479|2021-03-29,
		578 hCoV-19/Brazil/SP-IB_100507/2021|EPI_ISL_1966522|2021-03-29,
		579 hCoV-19/Brazil/SP-IB_100520/2021|EPI_ISL_1966535|2021-03-29,
		580 hCoV-19/Brazil/SP-IB_100523/2021|EPI_ISL_1966538|2021-03-29,
		581 hCoV-19/Brazil/SP-IB_100570/2021|EPI_ISL_1966584|2021-04-05,
		582 hCoV-19/Brazil/SP-IB_100592/2021|EPI_ISL_1966605|2021-04-04,
		583 hCoV-19/Brazil/SP-IB_100638/2021|EPI_ISL_1966647|2021-04-04,
		584 hCoV-19/Brazil/SP-IB_100642/2021|EPI_ISL_1966651|2021-04-05,
		585 hCoV-19/Brazil/SP-IB_100653/2021|EPI_ISL_1966658|2021-04-05,
		586 hCoV-19/Brazil/SP-IB_100673/2021|EPI_ISL_1966674|2021-04-05,
		587 hCoV-19/Brazil/SP-IB_100702/2021|EPI_ISL_1966700|2021-04-05,
		588 hCoV-19/Brazil/SP-IB_100735/2021|EPI_ISL_1966729|2021-04-12,
		589 hCoV-19/Brazil/SP-IB_100746/2021|EPI_ISL_1966740|2021-04-15,
		590 hCoV-19/Brazil/SP-IB_100762/2021|EPI_ISL_1966756|2021-04-12,
		591 hCoV-19/Brazil/SP-IB_100785/2021|EPI_ISL_1966776|2021-04-15,
		592 hCoV-19/Brazil/SP-IB_100793/2021|EPI_ISL_1966782|2021-04-15,
		593 hCoV-19/Brazil/SP-IB_100802/2021|EPI_ISL_1966789|2021-04-14,
		594 hCoV-19/Brazil/SP-IB_100806/2021|EPI_ISL_1966793|2021-04-12,
		595 hCoV-19/Brazil/SP-IB_100815/2021|EPI_ISL_1966800|2021-04-11,
		596 hCoV-19/Brazil/SP-IB_100817/2021|EPI_ISL_1966801|2021-04-12,
		597 hCoV-19/Brazil/SP-IB_100818/2021|EPI_ISL_1966802|2021-04-12,
		598 hCoV-19/Brazil/SP-IB_100826/2021|EPI_ISL_1966810|2021-04-12,
		599 hCoV-19/Brazil/SP-IB_100838/2021|EPI_ISL_1966822|2021-04-13,
		600 hCoV-19/Brazil/SP-IB_100858/2021|EPI_ISL_1966842|2021-04-08,
		601 hCoV-19/Brazil/SP-IB_100862/2021|EPI_ISL_1966846|2021-04-08,
		602 hCoV-19/Brazil/SP-IB_100883/2021|EPI_ISL_1966867|2021-04-08,
		603 hCoV-19/Brazil/SP-IB_100890/2021|EPI_ISL_1966874|2021-04-04,
		604 hCoV-19/Brazil/SP-IB_100909/2021|EPI_ISL_1966893|2021-04-06,
		605 hCoV-19/Brazil/SP-IB_100927/2021|EPI_ISL_1966911|2021-04-08,
		606 hCoV-19/Brazil/SP-IB_100941/2021|EPI_ISL_1966925|2021-04-07,
		607 hCoV-19/Brazil/SP-IB_100943/2021|EPI_ISL_1966927|2021-04-08,
		608 hCoV-19/Brazil/SP-IB_100965/2021|EPI_ISL_1966949|2021-04-05,
		609 hCoV-19/Brazil/SP-IB_101033/2021|EPI_ISL_1967014|2021-04-07,
		610 hCoV-19/Brazil/SP-IB_101038/2021|EPI_ISL_1967019|2021-04-07,
		611 hCoV-19/Brazil/SP-IB_101134/2021|EPI_ISL_1967115|2021-04-07,
		612 hCoV-19/Brazil/SP-IB_101161/2021|EPI_ISL_1967142|2021-04-08,
		613 hCoV-19/Brazil/SP-IB_101168/2021|EPI_ISL_1967149|2021-04-05,
		614 hCoV-19/Brazil/SP-IB_101184/2021|EPI_ISL_1967165|2021-04-09,
		615 hCoV-19/Brazil/SP-IB_101193/2021|EPI_ISL_1967174|2021-04-09,
		616 hCoV-19/Brazil/SP-IB_101198/2021|EPI_ISL_1967179|2021-04-09,
		617 hCoV-19/Brazil/SP-IB_101239/2021|EPI_ISL_1967219|2021-04-19,
		618 hCoV-19/Brazil/SP-IB_101271/2021|EPI_ISL_1967245|2021-04-19,
		619 hCoV-19/Brazil/SP-IB_101276/2021|EPI_ISL_1967250|2021-04-19,
		620 hCoV-19/Brazil/SP-IB_101288/2021|EPI_ISL_1967261|2021-04-18,
		621 hCoV-19/Brazil/SP-IB_101289/2021|EPI_ISL_1967262|2021-04-18,
		622 hCoV-19/Brazil/SP-IB_101292/2021|EPI_ISL_1967264|2021-04-18,
		623 hCoV-19/Brazil/SP-IB_101308/2021|EPI_ISL_1967278|2021-04-19,
		624 hCoV-19/Brazil/SP-IB_101336/2021|EPI_ISL_1967288|2021-04-22,
		625 hCoV-19/Brazil/SP-IB_101366/2021|EPI_ISL_1967298|2021-04-23,
		626 hCoV-19/Brazil/SP-SJRP129669/2021|EPI_ISL_2008909|2021-04-27,
		627 hCoV-19/Brazil/TO-1188/2021|EPI_ISL_943987|2021-01-20
		;
tree TREE1 = [&R] ((22[&length_range={5.743749115766E-5,0.1998685328414},default.rate_95%_HPD={8.535417156658662E-4,9.999635770142521E-4},length_95%_HPD={3.22886336555E-4,0.05885467579961},default.rate_range={8.001584972796374E-4,9.999701183629223E-4},default.rate=9.243621626513629E-4,length=0.022979591719294572,location.rate_95%_HPD={0.6089697149275124,1.048525471806728},location.rate_median=0.8160049907200903,height_median=0.3643161913316816,location.set.prob={1.0},height_range={0.36431619133154924,0.36431619133179505},location.rate=0.8210190234927494,height_95%_HPD={0.3643161913316269,0.36431619133173704},default.rate_median=9.267216800386625E-4,length_median=0.018252557537755003,location="North",location.prob=1.0,location.set={"North"},location.rate_range={0.4199263066583453,1.3782426490797912},height=0.3643161913315254]:0.08287084154075,21[&length_range={1.065671524826E-4,0.2003421697569},default.rate_95%_HPD={8.535417156658662E-4,9.999635770142521E-4},length_95%_HPD={6.592554391739E-4,0.05776455483859},default.rate_range={8.001584972796374E-4,9.999701183629223E-4},default.rate=9.243621626513629E-4,length=0.022787082433714263,location.rate_95%_HPD={0.6089697149275124,1.048525471806728},location.rate_median=0.8160049907200903,height_median=0.3643161913316817,location.set.prob={1.0},height_range={0.36431619133155113,0.36431619133180776},location.rate=0.8210190234927494,height_95%_HPD={0.36431619133162624,0.36431619133173615},default.rate_median=9.267216800386625E-4,length_median=0.018118524931895,location="North",location.prob=1.0,location.set={"North"},location.rate_range={0.4199263066583453,1.3782426490797912},height=0.36431619133152554]:0.08287084154075)[&length_range={2.775770050756E-6,0.08031323980295},default.rate_95%_HPD={8.516907858478213E-4,9.991830589233092E-4},length_95%_HPD={2.775770050756E-6,0.03694088905463},default.rate_range={8.080901730006877E-4,9.991830589233092E-4},default.rate=9.246844101325159E-4,length=0.011046792967835657,posterior=0.012777777777777779,location.rate_95%_HPD={0.6029700979873073,1.0255201740880042},location.rate_median=0.8038708506066194,height_median=0.37994847579214697,location.set.prob={1.0},height_range={0.3652722036225142,0.44718703287240796},location.rate=0.8143984128448389,height_95%_HPD={0.3663305481847078,0.40444653482589915},default.rate_median=9.268681232999793E-4,length_median=0.006797559034029,location="North",location.prob=1.0,location.set={"North"},location.rate_range={0.532051508125184,1.175546727893493},height=0.3824551909957153]:0.01234690786819,(((82[&length_range={9.523847626125E-5,0.1872510330736},default.rate_95%_HPD={8.535417156658662E-4,9.999635770142521E-4},length_95%_HPD={3.135577697067E-4,0.06024260011563},default.rate_range={8.001584972796374E-4,9.999701183629223E-4},default.rate=9.243621626513629E-4,length=0.023559198373807332,location.rate_95%_HPD={0.6089697149275124,1.048525471806728},location.rate_median=0.8160049907200903,height_median=0.3697806722061615,location.set.prob={1.0},height_range={0.3697806722060334,0.3697806722062797},location.rate=0.8210190234927494,height_95%_HPD={0.36978067220610694,0.36978067220621696},default.rate_median=9.267216800386625E-4,length_median=0.018495428075985,location="North",location.prob=1.0,location.set={"North"},location.rate_range={0.4199263066583453,1.3782426490797912},height=0.3697806722063395]:0.02954366958634,((58[&length_range={3.648588768829E-5,0.1874872930881},default.rate_95%_HPD={8.535417156658662E-4,9.999635770142521E-4},length_95%_HPD={0.001288995673406,0.06068999888121},default.rate_range={8.001584972796374E-4,9.999701183629223E-4},default.rate=9.243621626513629E-4,length=0.02693975755116074,location.rate_95%_HPD={0.6089697149275124,1.048525471806728},location.rate_median=0.8160049907200903,height_median=0.3123287671232897,location.set.prob={1.0},height_range={0.31232876712315855,0.31232876712340757},location.rate=0.8210190234927494,height_95%_HPD={0.3123287671232329,0.31232876712334456},default.rate_median=9.267216800386625E-4,length_median=0.023173825009294997,location="North",location.prob=1.0,location.set={"North"},location.rate_range={0.4199263066583453,1.3782426490797912},height=0.3123287671232863]:0.02788338214319,64[&length_range={7.279852867918E-4,0.2602212425282},default.rate_95%_HPD={8.535417156658662E-4,9.999635770142521E-4},length_95%_HPD={0.003419004401794,0.07430553063241},default.rate_range={8.001584972796374E-4,9.999701183629223E-4},default.rate=9.243621626513629E-4,length=0.03631668508489672,location.rate_95%_HPD={0.6089697149275124,1.048525471806728},location.rate_median=0.8160049907200903,height_median=0.3260273972603044,location.set.prob={1.0},height_range={0.32602739726017294,0.32602739726041696},location.rate=0.8210190234927494,height_95%_HPD={0.3260273972602489,0.32602739726036},default.rate_median=9.267216800386625E-4,length_median=0.03291479148973,location="North",location.prob=1.0,location.set={"North"},location.rate_range={0.4199263066583453,1.3782426490797912},height=0.3260273972604308]:0.01418475200618)[&length_range={6.666854842124E-5,0.09592250283647},default.rate_95%_HPD={8.569743150575087E-4,9.956567651902245E-4},length_95%_HPD={6.666854842124E-5,0.04056356680201},default.rate_range={8.100154970688793E-4,9.990163375616773E-4},default.rate=9.251221972985993E-4,length=0.012956260206881084,posterior=0.005638888888888889,location.rate_95%_HPD={0.6129922719211666,1.0415786415121793},location.rate_median=0.8120683942714054,height_median=0.34498698861840427,location.set.prob={1.0},height_range={0.32921801375462706,0.39039300583790415},location.rate=0.8195777630899093,height_95%_HPD={0.32976682375370464,0.3696600292153501},default.rate_median=9.26003073700034E-4,length_median=0.008080752797584,location="North",location.prob=1.0,location.set={"North"},location.rate_range={0.5694055877309866,1.1264562040763493},height=0.34763763678968385]:0.05006113759295,((436[&length_range={1.906281893334E-4,0.1972256704653},default.rate_95%_HPD={8.535417156658662E-4,9.999635770142521E-4},length_95%_HPD={0.00112831438594,0.06730064119011},default.rate_range={8.001584972796374E-4,9.999701183629223E-4},default.rate=9.243621626513629E-4,length=0.031293400868185293,location.rate_95%_HPD={0.6089697149275124,1.048525471806728},location.rate_median=0.8160049907200903,height_median=0.2931506849315609,location.set.prob={1.0},height_range={0.2931506849314218,0.2931506849316856},location.rate=0.8210190234927494,height_95%_HPD={0.29315068493150453,0.29315068493161706},default.rate_median=9.267216800386625E-4,length_median=0.028208525709755,location="North",location.prob=1.0,location.set={"North"},location.rate_range={0.4199263066583453,1.3782426490797912},height=0.2931506849314957]:0.06301147569404,86[&length_range={8.071683908146E-4,0.2162805247487},default.rate_95%_HPD={8.535417156658662E-4,9.999635770142521E-4},length_95%_HPD={0.003509071387467,0.075037675287},default.rate_range={8.001584972796374E-4,9.999701183629223E-4},default.rate=9.243621626513629E-4,length=0.03633078690040395,location.rate_95%_HPD={0.6089697149275124,1.048525471806728},location.rate_median=0.8160049907200903,height_median=0.32602739726030433,location.set.prob={1.0},height_range={0.32602739726018054,0.3260273972604186},location.rate=0.8210190234927494,height_95%_HPD={0.3260273972602497,0.32602739726036123},default.rate_median=9.267216800386625E-4,length_median=0.032707430432945,location="North",location.prob=1.0,location.set={"North"},location.rate_range={0.4199263066583453,1.3782426490797912},height=0.32602739726043084]:0.03013476336529)[&length_range={5.469726327256E-5,0.05918284066139},default.rate_95%_HPD={8.698151051767949E-4,9.95648286890176E-4},length_95%_HPD={5.469726327256E-5,0.0409492896926},default.rate_range={8.291968410807576E-4,9.95648286890176E-4},default.rate=9.274302527009768E-4,length=0.015165038002788945,posterior=0.0034444444444444444,location.rate_95%_HPD={0.6008675660811598,1.0654207952309935},location.rate_median=0.8181951171691897,height_median=0.34140850019761826,location.set.prob={1.0},height_range={0.32809352464541797,0.3768486755564562},location.rate=0.8279337454426758,height_95%_HPD={0.32977489985760206,0.365550428618078},default.rate_median=9.292911934189002E-4,length_median=0.010439404799565,location="North",location.prob=1.0,location.set={"North"},location.rate_range={0.5308007242459479,1.137267390756746},height=0.3441743161633936]:0.03093149480346,(26[&length_range={8.546551376383E-4,0.1101647267619},default.rate_95%_HPD={8.535417156658662E-4,9.999635770142521E-4},length_95%_HPD={0.01639418244006,0.03515942105204},default.rate_range={8.001584972796374E-4,9.999701183629223E-4},default.rate=9.243621626513629E-4,length=0.022286596154856477,location.rate_95%_HPD={0.6089697149275124,1.048525471806728},location.rate_median=0.8160049907200903,height_median=0.35065498914605076,location.set.prob={1.0},height_range={0.35065498914592,0.35065498914616167},location.rate=0.8210190234927494,height_95%_HPD={0.35065498914599574,0.3506549891461061},default.rate_median=9.267216800386625E-4,length_median=0.020312206887625,location="North",location.prob=1.0,location.set={"North"},location.rate_range={0.4199263066583453,1.3782426490797912},height=0.35065498914620474]:0.01835936497228,35[&length_range={7.398173015871E-7,0.1396722978379},default.rate_95%_HPD={8.535417156658662E-4,9.999635770142521E-4},length_95%_HPD={7.398173015871E-7,0.01859562803076},default.rate_range={8.001584972796374E-4,9.999701183629223E-4},default.rate=9.243621626513629E-4,length=0.006039056221765179,location.rate_95%_HPD={0.6089697149275124,1.048525471806728},location.rate_median=0.8160049907200903,height_median=0.36704843176880775,location.set.prob={1.0},height_range={0.3670484317686801,0.36704843176892066},location.rate=0.8210190234927494,height_95%_HPD={0.36704843176875296,0.3670484317688629},default.rate_median=9.267216800386625E-4,length_median=0.0039652962931145,location="North",location.prob=1.0,location.set={"North"},location.rate_range={0.4199263066583453,1.3782426490797912},height=0.36704843176861907]:0.001965922349522)[&length_range={5.146683711299E-5,0.1864976533568},default.rate_95%_HPD={8.535417156658662E-4,9.999635770142521E-4},length_95%_HPD={2.18571290818E-4,0.0612823974368},default.rate_range={8.001584972796374E-4,9.999701183629223E-4},default.rate=9.243109512474597E-4,length=0.02396544580461544,posterior=0.9903333333333333,location.rate_95%_HPD={0.609069584220375,1.0483780921479688},location.rate_median=0.8161144933414521,height_median=0.37097026669628863,location.set.prob={1.0},height_range={0.3670491715860963,0.46081971590788207},location.rate=0.8211386924311522,height_95%_HPD={0.3670491715860963,0.38507479334176387},default.rate_median=9.266292134268069E-4,length_median=0.01872010642493,location="North",location.prob=1.0,location.set={"North"},location.rate_range={0.4199263066583453,1.3782426490797912},height=0.3729385896482897]:0.01807930131073)[&default.rate=9.240088314718604E-4,length=0.00317963143037,posterior=2.777777777777778E-5,location="North",location.prob=1.0,location.set={"North"},location.set.prob={1.0},height=0.38709365542903396,location.rate=0.6724542629348281]:0.00317963143037)[&default.rate=9.240088314718604E-4,length=0.00905105493307,posterior=2.777777777777778E-5,location="North",location.prob=1.0,location.set={"North"},location.set.prob={1.0},height=0.39027328685940393,location.rate=0.6724542629348281]:0.00905105493307)[&default.rate=9.240088314718604E-4,length=0.04057946053771,posterior=2.777777777777778E-5,location="North",location.prob=1.0,location.set={"North"},location.set.prob={1.0},height=0.39932434179247395,location.rate=0.6724542629348281]:0.04057946053771,(((((427[&length_range={1.225119645676E-6,0.1131212948731},default.rate_95%_HPD={8.535417156658662E-4,9.999635770142521E-4},length_95%_HPD={1.225119645676E-6,0.03994101996267},default.rate_range={8.001584972796374E-4,9.999701183629223E-4},default.rate=9.243621626513629E-4,length=0.01617697593369357,location.rate_95%_HPD={0.6089697149275124,1.048525471806728},location.rate_median=0.8160049907200903,height_median=0.27123287671247437,location.set.prob={1.0},height_range={0.27123287671237406,0.27123287671257135},location.rate=0.8210190234927494,height_95%_HPD={0.2712328767124227,0.2712328767125252},default.rate_median=9.267216800386625E-4,length_median=0.013663528213379999,location="Northeast",location.prob=1.0,location.set={"Northeast"},location.rate_range={0.4199263066583453,1.3782426490797912},height=0.2712328767124019]:0.02070491697698,154[&length_range={0.0120459017496,0.1850020603581},default.rate_95%_HPD={8.535417156658662E-4,9.999635770142521E-4},length_95%_HPD={0.04029364608864,0.1091820437851},default.rate_range={8.001584972796374E-4,9.999701183629223E-4},default.rate=9.243621626513629E-4,length=0.07317858217949626,location.rate_95%_HPD={0.6089697149275124,1.048525471806728},location.rate_median=0.8160049907200903,height_median=0.2164383561644171,location.set.prob={1.0},height_range={0.21643835616430113,0.21643835616452095},location.rate=0.8210190234927494,height_95%_HPD={0.2164383561643649,0.21643835616447082},default.rate_median=9.267216800386625E-4,length_median=0.07141190448879,location="Northeast",location.prob=1.0,location.set={"Northeast"},location.rate_range={0.4199263066583453,1.3782426490797912},height=0.21643835616441565]:0.07549943752504)[&length_range={1.627363344692E-6,0.1276451968962},default.rate_95%_HPD={8.525491994240568E-4,9.999701183629223E-4},length_95%_HPD={1.627363344692E-6,0.04278414259663},default.rate_range={8.02460818987951E-4,9.999701183629223E-4},default.rate=9.237669888794845E-4,length=0.016719763797978845,posterior=0.3421111111111111,location.rate_95%_HPD={0.6063589420117922,1.038918547923145},location.rate_median=0.8134401885234428,height_median=0.2827329980781066,location.set.prob={8.119519324455992E-5,8.119519324455992E-5,8.119519324455992E-5,0.9997564144202663},height_range={0.27123410183214247,0.35227170891294146},location.rate=0.8175704354357736,height_95%_HPD={0.27123410183214247,0.3049918733954159},default.rate_median=9.262436794216771E-4,length_median=0.01361823016343,location="Northeast",location.prob=0.9997564144202663,location.set={"RJ","North","Southeast","Northeast"},location.rate_range={0.4199263066583453,1.305622223700969},height=0.284895920920061]:0.02407224535349,(433[&length_range={2.50633916129E-5,0.07815471038929},default.rate_95%_HPD={8.535417156658662E-4,9.999635770142521E-4},length_95%_HPD={3.146893160093E-4,0.02596397170391},default.rate_range={8.001584972796374E-4,9.999701183629223E-4},default.rate=9.243621626513629E-4,length=0.0115080074933863,location.rate_95%_HPD={0.6089697149275124,1.048525471806728},location.rate_median=0.8160049907200903,height_median=0.2712328767124742,location.set.prob={1.0},height_range={0.271232876712372,0.2712328767125711},location.rate=0.8210190234927494,height_95%_HPD={0.271232876712422,0.27123287671252605},default.rate_median=9.267216800386625E-4,length_median=0.009998679164299501,location="Northeast",location.prob=1.0,location.set={"Northeast"},location.rate_range={0.4199263066583453,1.3782426490797912},height=0.27123287671240215]:0.01923494014335,((242[&length_range={0.03934580355181,0.3037565416177},default.rate_95%_HPD={8.535417156658662E-4,9.999635770142521E-4},length_95%_HPD={0.2109595333495,0.247618899607},default.rate_range={8.001584972796374E-4,9.999701183629223E-4},default.rate=9.243621626513629E-4,length=0.22495177303228156,location.rate_95%_HPD={0.6089697149275124,1.048525471806728},location.rate_median=0.8160049907200903,height_median=0.04383561643840006,location.set.prob={1.0},height_range={0.043835616438273994,0.043835616438531955},location.rate=0.8210190234927494,height_95%_HPD={0.04383561643831996,0.043835616438478},default.rate_median=9.267216800386625E-4,length_median=0.2250982445899,location="CentreWest",location.prob=1.0,location.set={"CentreWest"},location.rate_range={0.4199263066583453,1.3782426490797912},height=0.04383561643840042]:0.2122777631396,429[&length_range={6.292398100349E-7,0.07687193916203},default.rate_95%_HPD={8.535417156658662E-4,9.999635770142521E-4},length_95%_HPD={6.292398100349E-7,0.03340651101206},default.rate_range={8.001584972796374E-4,9.999701183629223E-4},default.rate=9.243621626513629E-4,length=0.015274255075948076,location.rate_95%_HPD={0.6089697149275124,1.048525471806728},location.rate_median=0.8160049907200903,height_median=0.2547945205481029,location.set.prob={1.0},height_range={0.254794520548005,0.254794520548201},location.rate=0.8210190234927494,height_95%_HPD={0.25479452054804996,0.25479452054815405},default.rate_median=9.267216800386625E-4,length_median=0.014175163516635,location="Northeast",location.prob=1.0,location.set={"Northeast"},location.rate_range={0.4199263066583453,1.3782426490797912},height=0.2547945205479773]:0.001318859029849)[&length_range={6.7847021884E-7,0.0691091644643},default.rate_95%_HPD={8.536219374728248E-4,9.999701183629223E-4},length_95%_HPD={1.343449199387E-6,0.03195397850633},default.rate_range={8.001584972796374E-4,9.999701183629223E-4},default.rate=9.24592051925124E-4,length=0.014900243968083253,posterior=0.5846111111111111,location.rate_95%_HPD={0.6145436312961656,1.0500386031089692},location.rate_median=0.815820868540558,height_median=0.26366347707497495,location.set.prob={4.7514967214672624E-5,9.502993442934525E-5,0.999857455098356},height_range={0.25479514978793,0.30835922277825034},location.rate=0.8211832034195782,height_95%_HPD={0.25479514978793,0.2801511571639191},default.rate_median=9.270773292498365E-4,length_median=0.014003614936095001,location="Northeast",location.prob=0.999857455098356,location.set={"CentreWest","North","Northeast"},location.rate_range={0.4199263066583453,1.3782426490797912},height=0.2651828797421387]:0.01092345884603,431[&length_range={5.852277361865E-4,0.1061889259569},default.rate_95%_HPD={8.535417156658662E-4,9.999635770142521E-4},length_95%_HPD={0.00483294286243,0.04284534382233},default.rate_range={8.001584972796374E-4,9.999701183629223E-4},default.rate=9.243621626513629E-4,length=0.023783110527677637,location.rate_95%_HPD={0.6089697149275124,1.048525471806728},location.rate_median=0.8160049907200903,height_median=0.2547945205481029,location.set.prob={1.0},height_range={0.254794520548005,0.254794520548203},location.rate=0.8210190234927494,height_95%_HPD={0.25479452054804985,0.254794520548154},default.rate_median=9.267216800386625E-4,length_median=0.023054673350599998,location="Northeast",location.prob=1.0,location.set={"Northeast"},location.rate_range={0.4199263066583453,1.3782426490797912},height=0.2547945205479773]:0.01224231787588)[&length_range={5.004153654176E-6,0.05567799381245},default.rate_95%_HPD={8.54198837409222E-4,9.999635770142521E-4},length_95%_HPD={5.004153654176E-6,0.02247412654417},default.rate_range={8.001584972796374E-4,9.999635770142521E-4},default.rate=9.252615119677647E-4,length=0.008751192188589807,posterior=0.4424166666666667,location.rate_95%_HPD={0.6116641545436979,1.0484546043045828},location.rate_median=0.8176712821641507,height_median=0.27546929341509296,location.set.prob={6.278646323852578E-5,0.9999372135367615},height_range={0.25653778089210444,0.3225503460382736},location.rate=0.8224259306082663,height_95%_HPD={0.260965318943579,0.29130146932815093},default.rate_median=9.277284763785079E-4,length_median=0.007129916494011,location="Northeast",location.prob=0.9999372135367615,location.set={"Southeast","Northeast"},location.rate_range={0.4199263066583453,1.3782426490797912},height=0.276220569651816]:0.02343097843185)[&length_range={5.309307637881E-4,0.1221467041158},default.rate_95%_HPD={8.532218159285557E-4,9.999667935320232E-4},length_95%_HPD={0.00180901978178,0.04819454243244},default.rate_range={8.001584972796374E-4,9.999701183629223E-4},default.rate=9.240495921840786E-4,length=0.021812213080193044,posterior=0.9824444444444445,location.rate_95%_HPD={0.6089228052225318,1.048525471806728},location.rate_median=0.8157998361564921,height_median=0.28507638033289695,location.set.prob={2.8274146120787152E-5,1.4137073060393576E-4,0.9998303551232752},height_range={0.27131776126441803,0.36098344650493297},location.rate=0.8208846839221409,height_95%_HPD={0.2725147954662399,0.30294305054914444},default.rate_median=9.263452535536079E-4,length_median=0.018978021064849998,location="Northeast",location.prob=0.9998303551232752,location.set={"North","Southeast","Northeast"},location.rate_range={0.4199263066583453,1.3782426490797912},height=0.28639309371646804]:0.02554222218711)[&length_range={3.437050693778E-6,0.1832439556388},default.rate_95%_HPD={8.532244040811345E-4,9.998614271861084E-4},length_95%_HPD={3.437050693778E-6,0.04939009177611},default.rate_range={8.001584972796374E-4,9.999451675753242E-4},default.rate=9.239630475372929E-4,length=0.01812253467447278,posterior=0.18447222222222223,location.rate_95%_HPD={0.5845532442916478,1.0170159915552206},location.rate_median=0.8047305217715318,height_median=0.304057554006812,location.set.prob={3.011594639361542E-4,0.9996988405360638},height_range={0.2775030707690376,0.38435417158557705},location.rate=0.8097815492757253,height_95%_HPD={0.28216789916041585,0.3358356606397037},default.rate_median=9.260495946786122E-4,length_median=0.01406896762678,location="Northeast",location.prob=0.9996988405360638,location.set={"North","Northeast"},location.rate_range={0.4297017559594527,1.2463839678862492},height=0.3065545490837048]:0.001152591572414,(((((322[&length_range={2.024985154003E-7,0.07551453122072},default.rate_95%_HPD={8.535417156658662E-4,9.999635770142521E-4},length_95%_HPD={2.024985154003E-7,0.0289322661735},default.rate_range={8.001584972796374E-4,9.999701183629223E-4},default.rate=9.243621626513629E-4,length=0.010362403577253616,location.rate_95%_HPD={0.6089697149275124,1.048525471806728},location.rate_median=0.8160049907200903,height_median=0.18904109589038898,location.set.prob={1.0},height_range={0.18904109589029894,0.18904109589048096},location.rate=0.8210190234927494,height_95%_HPD={0.18904109589033924,0.1890410958904371},default.rate_median=9.267216800386625E-4,length_median=0.0077547239591205,location="RJ",location.prob=1.0,location.set={"RJ"},location.rate_range={0.4199263066583453,1.3782426490797912},height=0.18904109589038845]:0.02258494933407,(((369[&length_range={1.914199709629E-6,0.1340076548946},default.rate_95%_HPD={8.535417156658662E-4,9.999635770142521E-4},length_95%_HPD={1.914199709629E-6,0.06840372095972},default.rate_range={8.001584972796374E-4,9.999701183629223E-4},default.rate=9.243621626513629E-4,length=0.026429518713453577,location.rate_95%_HPD={0.6089697149275124,1.048525471806728},location.rate_median=0.8160049907200903,height_median=0.10958904109588996,location.set.prob={1.0},height_range={0.10958904109579998,0.10958904109598006},location.rate=0.8210190234927494,height_95%_HPD={0.10958904109583995,0.10958904109593004},default.rate_median=9.267216800386625E-4,length_median=0.02160668429641,location="RJ",location.prob=1.0,location.set={"RJ"},location.rate_range={0.4199263066583453,1.3782426490797912},height=0.1095890410958906]:0.02093792796624,420[&length_range={0.1064339381988,0.2783214574653},default.rate_95%_HPD={8.535417156658662E-4,9.999635770142521E-4},length_95%_HPD={0.1095958811888,0.1860810112425},default.rate_range={8.001584972796374E-4,9.999701183629223E-4},default.rate=9.243621626513629E-4,length=0.13756273661604126,location.rate_95%_HPD={0.6089697149275124,1.048525471806728},location.rate_median=0.8160049907200903,location.set.prob={1.0},location.rate=0.8210190234927494,default.rate_median=9.267216800386625E-4,length_median=0.1312633023095,location="RJ",location.prob=1.0,location.set={"RJ"},location.rate_range={0.4199263066583453,1.3782426490797912},height=0.0]:0.1305269690621)[&length_range={7.600186247453E-5,0.1378999613751},default.rate_95%_HPD={8.535974441519743E-4,9.999701183629223E-4},length_95%_HPD={0.006813786865813,0.09204784012228},default.rate_range={8.001584972796374E-4,9.999701183629223E-4},default.rate=9.2441358352911E-4,length=0.05060990496039742,posterior=0.9443888888888889,location.rate_95%_HPD={0.6092048499192381,1.048525471806728},location.rate_median=0.8162463841411982,height_median=0.12978033023295,location.set.prob={1.0},height_range={0.10959095529560003,0.24359669599050005},location.rate=0.8211529414080861,height_95%_HPD={0.10959588118879998,0.16981881578219998},default.rate_median=9.268149862305373E-4,length_median=0.05014349244617,location="RJ",location.prob=1.0,location.set={"RJ"},location.rate_range={0.4199263066583453,1.3782426490797912},height=0.13373738219584955]:0.04220457798879,(366[&length_range={0.003592326706912,0.1655142730164},default.rate_95%_HPD={8.535417156658662E-4,9.999635770142521E-4},length_95%_HPD={0.02881763235817,0.1102170687988},default.rate_range={8.001584972796374E-4,9.999701183629223E-4},default.rate=9.243621626513629E-4,length=0.07361803093332327,location.rate_95%_HPD={0.6089697149275124,1.048525471806728},location.rate_median=0.8160049907200903,height_median=0.11232876712324502,location.set.prob={1.0},height_range={0.11232876712314005,0.11232876712336998},location.rate=0.8210190234927494,height_95%_HPD={0.112328767123194,0.11232876712329598},default.rate_median=9.267216800386625E-4,length_median=0.07703533779122,location="RJ",location.prob=1.0,location.set={"RJ"},location.rate_range={0.4199263066583453,1.3782426490797912},height=0.11232876712324483]:0.05936270379131,372[&length_range={0.01140334205164,0.1657475672798},default.rate_95%_HPD={8.535417156658662E-4,9.999635770142521E-4},length_95%_HPD={0.04328946508559,0.1214268093696},default.rate_range={8.001584972796374E-4,9.999701183629223E-4},default.rate=9.243621626513629E-4,length=0.0848376784776535,location.rate_95%_HPD={0.6089697149275124,1.048525471806728},location.rate_median=0.8160049907200903,height_median=0.10958904109588838,location.set.prob={1.0},height_range={0.10958904109578299,0.10958904109600498},location.rate=0.8210190234927494,height_95%_HPD={0.10958904109583295,0.10958904109594103},default.rate_median=9.267216800386625E-4,length_median=0.08531410252128,location="RJ",location.prob=1.0,location.set={"RJ"},location.rate_range={0.4199263066583453,1.3782426490797912},height=0.10958904109588825]:0.06210242981867)[&length_range={7.580426227699E-6,0.07432872428989},default.rate_95%_HPD={8.538706389743376E-4,9.98938409409653E-4},length_95%_HPD={7.580426227699E-6,0.0367939007004},default.rate_range={8.026180323065329E-4,9.999667935320232E-4},default.rate=9.250193944337355E-4,length=0.013606637349817438,posterior=0.10780555555555556,location.rate_95%_HPD={0.6199371528034902,1.061010855894834},location.rate_median=0.8165692721062464,height_median=0.18527005981421307,location.set.prob={1.0},height_range={0.12545331878809596,0.2538164005915109},location.rate=0.8209427327662152,height_95%_HPD={0.15127610143138903,0.216793942294288},default.rate_median=9.28112286723622E-4,length_median=0.01021365882932,location="RJ",location.prob=1.0,location.set={"RJ"},location.rate_range={0.492831578424752,1.2769658285100023},height=0.18513515130046318]:0.001040076136364)[&length_range={3.567572621488E-6,0.06590423858686},default.rate_95%_HPD={8.621042354950195E-4,9.996769284403861E-4},length_95%_HPD={3.567572621488E-6,0.03590903689866},default.rate_range={8.02997471890162E-4,9.999701183629223E-4},default.rate=9.283120483383314E-4,length=0.013112410659814012,posterior=0.07577777777777778,location.rate_95%_HPD={0.6088009944405377,1.0496884111850684},location.rate_median=0.8176907726190924,height_median=0.18810553754915907,location.set.prob={1.0},height_range={0.13991845798516905,0.24881816660245},location.rate=0.8234682188640825,height_95%_HPD={0.15908342034351403,0.21631881350584004},default.rate_median=9.299843293831478E-4,length_median=0.01035339548019,location="RJ",location.prob=1.0,location.set={"RJ"},location.rate_range={0.492831578424752,1.3782426490797912},height=0.18820668610796026]:0.03033372185362,(321[&length_range={2.396759128109E-7,0.07840001237114},default.rate_95%_HPD={8.535417156658662E-4,9.999635770142521E-4},length_95%_HPD={2.396759128109E-7,0.0292447831121},default.rate_range={8.001584972796374E-4,9.999701183629223E-4},default.rate=9.243621626513629E-4,length=0.010356250280823301,location.rate_95%_HPD={0.6089697149275124,1.048525471806728},location.rate_median=0.8160049907200903,height_median=0.18904109589038892,location.set.prob={1.0},height_range={0.18904109589029994,0.18904109589048707},location.rate=0.8210190234927494,height_95%_HPD={0.18904109589033996,0.18904109589043705},default.rate_median=9.267216800386625E-4,length_median=0.007684428964822,location="RJ",location.prob=1.0,location.set={"RJ"},location.rate_range={0.4199263066583453,1.3782426490797912},height=0.18904109589038842]:0.007123208591765,414[&length_range={0.08451612997945,0.2494326024194},default.rate_95%_HPD={8.535417156658662E-4,9.999635770142521E-4},length_95%_HPD={0.1188598110329,0.2036592751183},default.rate_range={8.001584972796374E-4,9.999701183629223E-4},default.rate=9.243621626513629E-4,length=0.16413805741875354,location.rate_95%_HPD={0.6089697149275124,1.048525471806728},location.rate_median=0.8160049907200903,height_median=0.021917808219313994,location.set.prob={1.0},height_range={0.02191780821918604,0.021917808219450996},location.rate=0.8210190234927494,height_95%_HPD={0.021917808219236,0.021917808219390045},default.rate_median=9.267216800386625E-4,length_median=0.1677469173244,location="RJ",location.prob=1.0,location.set={"RJ"},location.rate_range={0.4199263066583453,1.3782426490797912},height=0.021917808219313932]:0.1742464962628)[&length_range={4.196849036076E-6,0.05987800484534},default.rate_95%_HPD={8.530525401300504E-4,9.984493721634368E-4},length_95%_HPD={4.196849036076E-6,0.02748944473038},default.rate_range={8.032635548800842E-4,9.999701183629223E-4},default.rate=9.230715798730527E-4,length=0.009559663719966253,posterior=0.07783333333333334,location.rate_95%_HPD={0.6144761101322319,1.0477391310349615},location.rate_median=0.8151778290749802,height_median=0.19526822574830752,location.set.prob={1.0},height_range={0.18904289784228095,0.2454942068721628},location.rate=0.8201956966088167,height_95%_HPD={0.18904289784228095,0.214158235024271},default.rate_median=9.250506490454319E-4,length_median=0.007168174987269,location="RJ",location.prob=1.0,location.set={"RJ"},location.rate_range={0.48851760814835044,1.224282471685626},height=0.1976731201718682]:0.006900964422382)[&length_range={9.138688634447E-7,0.06321109356957},default.rate_95%_HPD={8.582883942783153E-4,9.990240226604198E-4},length_95%_HPD={9.138688634447E-7,0.02238260184449},default.rate_range={8.100154970688793E-4,9.99815579339809E-4},default.rate=9.272607231453413E-4,length=0.007611942884839765,posterior=0.09988888888888889,location.rate_95%_HPD={0.6230105028228528,1.050871698681864},location.rate_median=0.8190552899158068,height_median=0.200751680555409,location.set.prob={1.0},height_range={0.189041335566294,0.254743649099123},location.rate=0.825157040285065,height_95%_HPD={0.18913210234535222,0.22095071993150994},default.rate_median=9.300741842718018E-4,length_median=0.005422209769741001,location="RJ",location.prob=1.0,location.set={"RJ"},location.rate_range={0.454062011037196,1.257784081101854},height=0.20265026612117631]:0.008560776319927)[&length_range={1.239014435983E-4,0.1481268317516},default.rate_95%_HPD={8.535417156658662E-4,9.999635770142521E-4},length_95%_HPD={0.005313840175217,0.06916967206279},default.rate_range={8.001584972796374E-4,9.999701183629223E-4},default.rate=9.243611222332844E-4,length=0.03479202215995001,posterior=0.9997222222222222,location.rate_95%_HPD={0.6089697149275124,1.048525471806728},location.rate_median=0.8160049907200903,height_median=0.21322376495469444,location.set.prob={0.9994998610725201,2.7785495971103084E-5,4.4456793553764934E-4,2.7785495971103084E-5},height_range={0.18926361908341405,0.28359229396829},location.rate=0.8210065801352522,height_95%_HPD={0.19180215392351602,0.23951366113784994},default.rate_median=9.267111460082955E-4,length_median=0.03239340044348,location="RJ",location.prob=0.9994998610725201,location.set={"RJ","South","Southeast","Northeast"},location.rate_range={0.4199263066583453,1.3782426490797912},height=0.21478242886624552]:0.02169975260766,530[&length_range={0.006794694906036,0.2323495083592},default.rate_95%_HPD={8.535417156658662E-4,9.999635770142521E-4},length_95%_HPD={0.02862686713192,0.1453161520782},default.rate_range={8.001584972796374E-4,9.999701183629223E-4},default.rate=9.243621626513629E-4,length=0.08723209140628661,location.rate_95%_HPD={0.6089697149275124,1.048525471806728},location.rate_median=0.8160049907200903,height_median=0.09589041095887296,location.set.prob={1.0},height_range={0.09589041095874878,0.09589041095900303},location.rate=0.8210190234927494,height_95%_HPD={0.0958904109588079,0.09589041095893602},default.rate_median=9.267216800386625E-4,length_median=0.08603453184092,location="Southeast",location.prob=1.0,location.set={"Southeast"},location.rate_range={0.4199263066583453,1.3782426490797912},height=0.09589041095887292]:0.1374353868733)[&length_range={3.449162869811E-4,0.03688881353152},default.rate_95%_HPD={8.518317928112413E-4,9.946887089277E-4},length_95%_HPD={3.449162869811E-4,0.02549075059797},default.rate_range={8.187078520354689E-4,9.984296277180907E-4},default.rate=9.250519048365058E-4,length=0.010925163776444206,posterior=0.0028055555555555555,location.rate_95%_HPD={0.6361444236819905,1.0148797930676026},location.rate_median=0.814668875450136,height_median=0.23948492102248,location.set.prob={0.693069306930693,0.3069306930693069},height_range={0.20533796980318902,0.28195847788121},location.rate=0.8203299339443708,height_95%_HPD={0.21809844417254706,0.27495034181642},default.rate_median=9.270739764900421E-4,length_median=0.009315648305937,location="RJ",location.prob=0.693069306930693,location.set={"RJ","Southeast"},location.rate_range={0.5793336433662165,1.1423440970472032},height=0.241169214215791]:0.02204368678734,(610[&length_range={4.477131172489E-5,0.226925536475},default.rate_95%_HPD={8.535417156658662E-4,9.999635770142521E-4},length_95%_HPD={0.03426541283699,0.1492910849075},default.rate_range={8.001584972796374E-4,9.999701183629223E-4},default.rate=9.243621626513629E-4,length=0.09164207930960512,location.rate_95%_HPD={0.6089697149275124,1.048525471806728},location.rate_median=0.8160049907200903,height_median=0.07671232876714365,location.set.prob={1.0},height_range={0.076712328767027,0.07671232876729323},location.rate=0.8210190234927494,height_95%_HPD={0.07671232876707801,0.07671232876721101},default.rate_median=9.267216800386625E-4,length_median=0.091404290107885,location="Southeast",location.prob=1.0,location.set={"Southeast"},location.rate_range={0.4199263066583453,1.3782426490797912},height=0.07671232876714348]:0.09915186599876,608[&length_range={0.01302018004544,0.257492957511},default.rate_95%_HPD={8.535417156658662E-4,9.999635770142521E-4},length_95%_HPD={0.04346432894555,0.1642918275106},default.rate_range={8.001584972796374E-4,9.999701183629223E-4},default.rate=9.243621626513629E-4,length=0.10375031927143344,location.rate_95%_HPD={0.6089697149275124,1.048525471806728},location.rate_median=0.8160049907200903,height_median=0.082191780822086,location.set.prob={1.0},height_range={0.08219178082194001,0.0821917808222079},location.rate=0.8210190234927494,height_95%_HPD={0.08219178082201872,0.08219178082216011},default.rate_median=9.267216800386625E-4,length_median=0.10281818950550001,location="Southeast",location.prob=1.0,location.set={"Southeast"},location.rate_range={0.4199263066583453,1.3782426490797912},height=0.08219178082208606]:0.09367241394382)[&length_range={2.233800717427E-6,0.1629945184979},default.rate_95%_HPD={8.544565987539615E-4,9.994569804436088E-4},length_95%_HPD={2.233800717427E-6,0.07601525077393},default.rate_range={8.008860514688848E-4,9.999480256426576E-4},default.rate=9.257469419401631E-4,length=0.030714520463962225,posterior=0.274,location.rate_95%_HPD={0.6001402375876388,1.0358194905992173},location.rate_median=0.8127473525334319,height_median=0.16065169771678442,location.set.prob={5.068937550689375E-4,0.0018248175182481751,0.9974655312246553,2.0275750202757503E-4},height_range={0.09521196086756295,0.25575369470576503},location.rate=0.8186947633181177,height_95%_HPD={0.11485197383205586,0.20875236333318103},default.rate_median=9.282848020859929E-4,length_median=0.025616121632830002,location="Southeast",location.prob=0.9974655312246553,location.set={"CentreWest","RJ","Southeast","Northeast"},location.rate_range={0.454062011037196,1.3782426490797912},height=0.16149103666107795]:0.07950528985356)[&length_range={1.396318551425E-4,0.04209092411131},default.rate_95%_HPD={8.465527393534859E-4,9.987922658964644E-4},length_95%_HPD={1.396318551425E-4,0.03238841800171},default.rate_range={8.133679622963276E-4,9.987922658964644E-4},default.rate=9.252043621228077E-4,length=0.011603868111312155,posterior=0.0038055555555555555,location.rate_95%_HPD={0.6360487558484121,1.0054389819245557},location.rate_median=0.816038165972402,height_median=0.23425940955450003,location.set.prob={0.8175182481751825,0.18248175182481752},height_range={0.20969671561320696,0.270480441002092},location.rate=0.822361610740389,height_95%_HPD={0.217290262366452,0.26927285824289493},default.rate_median=9.315402343877475E-4,length_median=0.008558147571822,location="RJ",location.prob=0.8175182481751825,location.set={"RJ","Southeast"},location.rate_range={0.5706132257861966,1.1069846301373905},height=0.2360171504317975]:0.01694219108863,555[&length_range={0.01901174267817,0.281784945414},default.rate_95%_HPD={8.535417156658662E-4,9.999635770142521E-4},length_95%_HPD={0.04841202275517,0.1616949389099},default.rate_range={8.001584972796374E-4,9.999701183629223E-4},default.rate=9.243621626513629E-4,length=0.10259556818502248,location.rate_95%_HPD={0.6089697149275124,1.048525471806728},location.rate_median=0.8160049907200903,height_median=0.12054794520554402,location.set.prob={1.0},height_range={0.12054794520541395,0.12054794520569045},location.rate=0.8210190234927494,height_95%_HPD={0.12054794520547296,0.12054794520561302},default.rate_median=9.267216800386625E-4,length_median=0.09992958734956,location="Southeast",location.prob=1.0,location.set={"Southeast"},location.rate_range={0.4199263066583453,1.3782426490797912},height=0.12054794520554418]:0.1517637305025)[&length_range={5.456260380066E-6,0.05286164166642},default.rate_95%_HPD={8.658232524511539E-4,9.99815579339809E-4},length_95%_HPD={5.456260380066E-6,0.03031105537331},default.rate_range={8.158277633136829E-4,9.99932045045759E-4},default.rate=9.289835322190875E-4,length=0.011457304286460161,posterior=0.009611111111111112,location.rate_95%_HPD={0.5887000837286984,0.9912124833563302},location.rate_median=0.7991574796618852,height_median=0.24297419678418147,location.set.prob={0.8872832369942196,0.002890173410404624,0.0953757225433526,0.014450867052023121},height_range={0.20446855428866,0.29091974783584995},location.rate=0.8072203437102579,height_95%_HPD={0.2103555439525,0.27208442613689493},default.rate_median=9.321110665611602E-4,length_median=0.009352822392498,location="RJ",location.prob=0.8872832369942196,location.set={"RJ","South","Southeast","Northeast"},location.rate_range={0.5202194745097936,1.1559659629334718},height=0.24368121141929108]:0.006179544586339,((169[&length_range={0.002586547686169,0.2554368814478},default.rate_95%_HPD={8.535417156658662E-4,9.999635770142521E-4},length_95%_HPD={0.01477495437093,0.1254190617122},default.rate_range={8.001584972796374E-4,9.999701183629223E-4},default.rate=9.243621626513629E-4,length=0.0678357080548787,location.rate_95%_HPD={0.6089697149275124,1.048525471806728},location.rate_median=0.8160049907200903,height_median=0.13424657534255857,location.set.prob={1.0},height_range={0.134246575342436,0.13424657534269296},location.rate=0.8210190234927494,height_95%_HPD={0.13424657534249973,0.13424657534261314},default.rate_median=9.267216800386625E-4,length_median=0.065019211881435,location="CentreWest",location.prob=1.0,location.set={"CentreWest"},location.rate_range={0.4199263066583453,1.3782426490797912},height=0.13424657534252477]:0.1120889065055,(390[&length_range={1.908071073417E-4,0.1468417640499},default.rate_95%_HPD={8.535417156658662E-4,9.999635770142521E-4},length_95%_HPD={0.001301053087846,0.07355223407405},default.rate_range={8.001584972796374E-4,9.999701183629223E-4},default.rate=9.243621626513629E-4,length=0.033366939988587134,location.rate_95%_HPD={0.6089697149275124,1.048525471806728},location.rate_median=0.8160049907200903,height_median=0.082191780822086,location.set.prob={1.0},height_range={0.08219178082195394,0.08219178082220996},location.rate=0.8210190234927494,height_95%_HPD={0.08219178082201495,0.082191780822156},default.rate_median=9.267216800386625E-4,length_median=0.02954906176484,location="RJ",location.prob=1.0,location.set={"RJ"},location.rate_range={0.4199263066583453,1.3782426490797912},height=0.08219178082208602]:0.02596814045931,(389[&length_range={1.581964132746E-7,0.1298155704702},default.rate_95%_HPD={8.535417156658662E-4,9.999635770142521E-4},length_95%_HPD={1.087884171427E-6,0.06156834476216},default.rate_range={8.001584972796374E-4,9.999701183629223E-4},default.rate=9.243621626513629E-4,length=0.024136572871503743,location.rate_95%_HPD={0.6089697149275124,1.048525471806728},location.rate_median=0.8160049907200903,height_median=0.08219178082208606,location.set.prob={1.0},height_range={0.08219178082196399,0.08219178082220996},location.rate=0.8210190234927494,height_95%_HPD={0.08219178082201495,0.08219178082215622},default.rate_median=9.267216800386625E-4,length_median=0.019909511375359998,location="RJ",location.prob=1.0,location.set={"RJ"},location.rate_range={0.4199263066583453,1.3782426490797912},height=0.082191780822086]:0.01659272284143,415[&length_range={0.06301385682677,0.1957044035816},default.rate_95%_HPD={8.535417156658662E-4,9.999635770142521E-4},length_95%_HPD={0.06301385682677,0.1241838330054},default.rate_range={8.001584972796374E-4,9.999701183629223E-4},default.rate=9.243621626513629E-4,length=0.08706701778751788,location.rate_95%_HPD={0.6089697149275124,1.048525471806728},location.rate_median=0.8160049907200903,height_median=0.019178082191729617,location.set.prob={1.0},height_range={0.01917808219158501,0.019178082191872003},location.rate=0.8210190234927494,height_95%_HPD={0.01917808219165562,0.019178082191806334},default.rate_median=9.267216800386625E-4,length_median=0.08282491099275,location="RJ",location.prob=1.0,location.set={"RJ"},location.rate_range={0.4199263066583453,1.3782426490797912},height=0.019178082191729107]:0.07960642147179)[&length_range={4.751154634525E-6,0.1434489927688},default.rate_95%_HPD={8.53141061698921E-4,9.998593984974064E-4},length_95%_HPD={4.751154634525E-6,0.06165284728008},default.rate_range={8.001584972796374E-4,9.999701183629223E-4},default.rate=9.244176747235926E-4,length=0.024397845523037705,posterior=0.5336944444444445,location.rate_95%_HPD={0.6088009944405377,1.0492103188193624},location.rate_median=0.816866421579806,height_median=0.09546819804788309,location.set.prob={0.9999479519075626,5.204809243741217E-5},height_range={0.08219193901854299,0.18742227604901296},location.rate=0.8221916692537391,height_95%_HPD={0.08219193901854299,0.12786543330845218},default.rate_median=9.26971717036955E-4,length_median=0.01994307214259,location="RJ",location.prob=0.9999479519075626,location.set={"RJ","Southeast"},location.rate_range={0.454062011037196,1.3058133782516244},height=0.09927445301217114]:0.009375417617874)[&length_range={0.008514177707464,0.2247716032022},default.rate_95%_HPD={8.535417156658662E-4,9.999635770142521E-4},length_95%_HPD={0.04524028196349,0.1605885051385},default.rate_range={8.001584972796374E-4,9.999701183629223E-4},default.rate=9.243621626513629E-4,length=0.10259444963172053,posterior=1.0,location.rate_95%_HPD={0.6089697149275124,1.048525471806728},location.rate_median=0.8160049907200903,height_median=0.11997562367554196,location.set.prob={0.9989444444444444,2.777777777777778E-5,0.001,2.777777777777778E-5},height_range={0.08268937264655801,0.22903354487195798},location.rate=0.8210190234927494,height_95%_HPD={0.08789206824221396,0.16397260131732672},default.rate_median=9.267216800386625E-4,length_median=0.10287248341829999,location="RJ",location.prob=0.9989444444444444,location.set={"RJ","South","Southeast","Northeast"},location.rate_range={0.4199263066583453,1.3782426490797912},height=0.12305672208628084]:0.1381755605667)[&length_range={3.277285765546E-5,0.1034564743437},default.rate_95%_HPD={8.502044063764933E-4,9.962970680170281E-4},length_95%_HPD={3.277285765546E-5,0.05564969634022},default.rate_range={8.089923877676687E-4,9.998365082527403E-4},default.rate=9.250469567499588E-4,length=0.021386351231011413,posterior=0.041055555555555553,location.rate_95%_HPD={0.6026887339608513,1.0364762017949605},location.rate_median=0.812676468865454,height_median=0.21038047985140454,location.set.prob={0.02165087956698241,0.7496617050067659,6.765899864682003E-4,0.22259810554803788,0.005412719891745603},height_range={0.14856968003915338,0.28356371615657394},location.rate=0.8166257446570964,height_95%_HPD={0.16586078540768,0.25159952737959884},default.rate_median=9.282935166031842E-4,length_median=0.016759310658035,location="RJ",location.prob=0.7496617050067659,location.set={"CentreWest","RJ","South","Southeast","Northeast"},location.rate_range={0.49957256203336164,1.1762799231902452},height=0.2098726847850403]:0.01399375709558,360[&length_range={0.02714340020843,0.2382935404659},default.rate_95%_HPD={8.535417156658662E-4,9.999635770142521E-4},length_95%_HPD={0.07198432747099,0.1694601390245},default.rate_range={8.001584972796374E-4,9.999701183629223E-4},default.rate=9.243621626513629E-4,length=0.12083510042017,location.rate_95%_HPD={0.6089697149275124,1.048525471806728},location.rate_median=0.8160049907200903,height_median=0.11780821917818707,location.set.prob={1.0},height_range={0.11780821917806505,0.11780821917830003},location.rate=0.8210190234927494,height_95%_HPD={0.11780821917810902,0.11780821917826101},default.rate_median=9.267216800386625E-4,length_median=0.12091895486275,location="RJ",location.prob=1.0,location.set={"RJ"},location.rate_range={0.4199263066583453,1.3782426490797912},height=0.11780821917818679]:0.1425210197655)[&length_range={1.168367941695E-5,0.08255184538921},default.rate_95%_HPD={8.531000907125461E-4,9.97342145515589E-4},length_95%_HPD={1.168367941695E-5,0.05240962228795},default.rate_range={8.040010238815382E-4,9.99815579339809E-4},default.rate=9.229840006605473E-4,length=0.019284524289618264,posterior=0.020527777777777777,location.rate_95%_HPD={0.6007435536296285,1.0436448604358917},location.rate_median=0.8115122286408709,height_median=0.228039653940242,location.set.prob={0.9445196211096076,0.04871447902571042,0.006765899864682003},height_range={0.168806843477612,0.28294757263874093},location.rate=0.817094557423107,height_95%_HPD={0.18652383899703406,0.264450040063012},default.rate_median=9.237836854449999E-4,length_median=0.0153604846139,location="RJ",location.prob=0.9445196211096076,location.set={"RJ","Southeast","Northeast"},location.rate_range={0.5307705770319208,1.219892353286722},height=0.22798059938889537]:0.01816198135076)[&length_range={1.061202269359E-5,0.1142382949723},default.rate_95%_HPD={8.552505643564497E-4,9.99932045045759E-4},length_95%_HPD={1.061202269359E-5,0.05295534544707},default.rate_range={8.001584972796374E-4,9.99932045045759E-4},default.rate=9.245707424783532E-4,length=0.023246751033471146,posterior=0.1312222222222222,location.rate_95%_HPD={0.5977462682969691,1.033286017551648},location.rate_median=0.8093838016444093,height_median=0.2582789439442935,location.set.prob={6.350550381033022E-4,0.7586790855207451,0.0010584250635055038,0.19009314140558847,0.04953429297205758},height_range={0.20820194840397838,0.34460616172273495},location.rate=0.8138037354035356,height_95%_HPD={0.22780132510344614,0.2899432900048609},default.rate_median=9.26927571008086E-4,length_median=0.020420828839525,location="RJ",location.prob=0.7586790855207451,location.set={"CentreWest","RJ","South","Southeast","Northeast"},location.rate_range={0.44237803148758803,1.2769658285100023},height=0.2587827931451341]:0.03867141032092)[&length_range={6.608789630824E-6,0.1350901190749},default.rate_95%_HPD={8.500547536009978E-4,9.995688165944977E-4},length_95%_HPD={6.608789630824E-6,0.0558530915748},default.rate_range={8.062795201046386E-4,9.998118238327622E-4},default.rate=9.205507726415259E-4,length=0.023613151900276172,posterior=0.06152777777777778,location.rate_95%_HPD={0.5977462682969691,1.0192544914100645},location.rate_median=0.8056916370672799,height_median=0.30979865276598195,location.set.prob={4.514672686230248E-4,4.514672686230248E-4,0.009029345372460496,0.9900677200902934},height_range={0.281182155313338,0.371010927771795},location.rate=0.8102751826518009,height_95%_HPD={0.2857500684769574,0.34368220014181905},default.rate_median=9.219078008697313E-4,length_median=0.01974368497648,location="Northeast",location.prob=0.9900677200902934,location.set={"RJ","North","Southeast","Northeast"},location.rate_range={0.45606580949699044,1.224282471685626},height=0.31185411641777055]:0.07143942996477,527[&length_range={0.003223180431443,0.3167196772561},default.rate_95%_HPD={8.535417156658662E-4,9.999635770142521E-4},length_95%_HPD={0.009895667692141,0.2093515225114},default.rate_range={8.001584972796374E-4,9.999701183629223E-4},default.rate=9.243621626513629E-4,length=0.09081245658948528,location.rate_95%_HPD={0.6089697149275124,1.048525471806728},location.rate_median=0.8160049907200903,height_median=0.33424657534260366,location.set.prob={1.0},height_range={0.3342465753424643,0.3342465753427432},location.rate=0.8210190234927494,height_95%_HPD={0.3342465753425352,0.33424657534267},default.rate_median=9.267216800386625E-4,length_median=0.07782088034492,location="Southeast",location.prob=1.0,location.set={"Southeast"},location.rate_range={0.4199263066583453,1.3782426490797912},height=0.33424657534274943]:0.05435548523752)[&length_range={2.651790440893E-4,0.1288840328002},default.rate_95%_HPD={8.331271969836469E-4,9.861169261796982E-4},length_95%_HPD={2.651790440893E-4,0.05712791410143},default.rate_range={8.117115582108427E-4,9.989958689160068E-4},default.rate=9.105008773003414E-4,length=0.0196989730657443,posterior=0.012638888888888889,location.rate_95%_HPD={0.5983393698505303,1.0054834608536458},location.rate_median=0.8047567410942499,height_median=0.361945957526582,location.set.prob={0.02857142857142857,0.07252747252747253,0.8989010989010989},height_range={0.3407089644187557,0.4597476746820202},location.rate=0.8077379564755358,height_95%_HPD={0.3407089644187557,0.39668549136285997},default.rate_median=9.080536250478335E-4,length_median=0.01426384258762,location="Northeast",location.prob=0.8989010989010989,location.set={"North","Southeast","Northeast"},location.rate_range={0.45606580949699044,1.1678661522550011},height=0.36569674130741264]:0.04134724936765,(((((((((407[&length_range={0.008163213099787,0.2692022210312},default.rate_95%_HPD={8.535417156658662E-4,9.999635770142521E-4},length_95%_HPD={0.1158519051109,0.2144564200753},default.rate_range={8.001584972796374E-4,9.999701183629223E-4},default.rate=9.243621626513629E-4,length=0.15486806741703027,location.rate_95%_HPD={0.6089697149275124,1.048525471806728},location.rate_median=0.8160049907200903,height_median=0.04383561643840053,location.set.prob={1.0},height_range={0.04383561643822537,0.04383561643854106},location.rate=0.8210190234927494,height_95%_HPD={0.043835616438318015,0.043835616438479996},default.rate_median=9.267216800386625E-4,length_median=0.15140348369555,location="RJ",location.prob=1.0,location.set={"RJ"},location.rate_range={0.4199263066583453,1.3782426490797912},height=0.0438356164384003]:0.1855627416805,333[&length_range={1.387382479162E-4,0.1536730198136},default.rate_95%_HPD={8.535417156658662E-4,9.999635770142521E-4},length_95%_HPD={0.002401217746495,0.09868936930526},default.rate_range={8.001584972796374E-4,9.999701183629223E-4},default.rate=9.243621626513629E-4,length=0.04396434415509813,location.rate_95%_HPD={0.6089697149275124,1.048525471806728},location.rate_median=0.8160049907200903,height_median=0.15890410958900225,location.set.prob={1.0},height_range={0.1589041095888754,0.15890410958914203},location.rate=0.8210190234927494,height_95%_HPD={0.1589041095889439,0.15890410958905926},default.rate_median=9.267216800386625E-4,length_median=0.03834078299102,location="RJ",location.prob=1.0,location.set={"RJ"},location.rate_range={0.4199263066583453,1.3782426490797912},height=0.15890410958900092]:0.0704942485299)[&length_range={3.875804375969E-6,0.1471658165884},default.rate_95%_HPD={8.534892909030598E-4,9.999701183629223E-4},length_95%_HPD={0.004488811464358,0.09985512829916},default.rate_range={8.001584972796374E-4,9.999701183629223E-4},default.rate=9.239222115318208E-4,length=0.05647673717443577,posterior=0.8718888888888889,location.rate_95%_HPD={0.6089697149275124,1.0493907029304432},location.rate_median=0.8152704955050798,height_median=0.1930346362218343,location.set.prob={0.9973238180196253,2.548744743213967E-4,0.0023894481967630943,3.185930929017459E-5},height_range={0.1590428478368735,0.28043915452078916},location.rate=0.8203112501002074,height_95%_HPD={0.1606837913518553,0.23871647838387006},default.rate_median=9.261785188223702E-4,length_median=0.057815424571375,location="RJ",location.prob=0.9973238180196253,location.set={"RJ","South","Southeast","Northeast"},location.rate_range={0.4199263066583453,1.3782426490797912},height=0.19645680816766992]:0.02375069096411,547[&length_range={0.03018603941587,0.3149839801506},default.rate_95%_HPD={8.535417156658662E-4,9.999635770142521E-4},length_95%_HPD={0.08865557452858,0.1837593900499},default.rate_range={8.001584972796374E-4,9.999701183629223E-4},default.rate=9.243621626513629E-4,length=0.13373393830183317,location.rate_95%_HPD={0.6089697149275124,1.048525471806728},location.rate_median=0.8160049907200903,height_median=0.12328767123290169,location.set.prob={1.0},height_range={0.12328767123275297,0.12328767123305201},location.rate=0.8210190234927494,height_95%_HPD={0.1232876712328208,0.12328767123297979},default.rate_median=9.267216800386625E-4,length_median=0.1334178001218,location="Southeast",location.prob=1.0,location.set={"Southeast"},location.rate_range={0.4199263066583453,1.3782426490797912},height=0.12328767123290166]:0.1298613778501)[&length_range={1.080234429535E-5,0.104662100365},default.rate_95%_HPD={8.565281405093358E-4,9.999480256426576E-4},length_95%_HPD={1.080234429535E-5,0.05541274659819},default.rate_range={8.03171648981062E-4,9.999480256426576E-4},default.rate=9.259748989420201E-4,length=0.02229280358531607,posterior=0.22030555555555556,location.rate_95%_HPD={0.6257744727562202,1.0596244110895718},location.rate_median=0.823867644627896,height_median=0.24036782638391874,location.set.prob={0.8755516328331863,0.011600050435001891,0.11259614172235531,2.5217500945656286E-4},height_range={0.16806290054852036,0.30116302973025166},location.rate=0.8285664242172469,height_95%_HPD={0.2035105101763599,0.2770508671258982},default.rate_median=9.283572702419884E-4,length_median=0.0185278011799,location="RJ",location.prob=0.8755516328331863,location.set={"RJ","South","Southeast","Northeast"},location.rate_range={0.4297017559594527,1.3058133782516244},height=0.23963893920343543]:0.002600480479447,((316[&length_range={4.465652669317E-7,0.06966251603654},default.rate_95%_HPD={8.535417156658662E-4,9.999635770142521E-4},length_95%_HPD={4.465652669317E-7,0.02169962003327},default.rate_range={8.001584972796374E-4,9.999701183629223E-4},default.rate=9.243621626513629E-4,length=0.008566548516436926,location.rate_95%_HPD={0.6089697149275124,1.048525471806728},location.rate_median=0.8160049907200903,height_median=0.23013698630143137,location.set.prob={1.0},height_range={0.23013698630130636,0.230136986301546},location.rate=0.8210190234927494,height_95%_HPD={0.23013698630137588,0.23013698630148705},default.rate_median=9.267216800386625E-4,length_median=0.0068335439957254995,location="RJ",location.prob=1.0,location.set={"RJ"},location.rate_range={0.4199263066583453,1.3782426490797912},height=0.23013698630154678]:0.003045774395168,309[&length_range={2.95573388015E-7,0.05583114030631},default.rate_95%_HPD={8.535417156658662E-4,9.999635770142521E-4},length_95%_HPD={2.95573388015E-7,0.01950653407506},default.rate_range={8.001584972796374E-4,9.999701183629223E-4},default.rate=9.243621626513629E-4,length=0.006825995861054027,location.rate_95%_HPD={0.6089697149275124,1.048525471806728},location.rate_median=0.8160049907200903,height_median=0.23287671232878887,location.set.prob={1.0},height_range={0.23287671232866636,0.23287671232890406},location.rate=0.8210190234927494,height_95%_HPD={0.2328767123287329,0.23287671232884388},default.rate_median=9.267216800386625E-4,length_median=0.004991064570794,location="RJ",location.prob=1.0,location.set={"RJ"},location.rate_range={0.4199263066583453,1.3782426490797912},height=0.23287671232890525]:3.060483678103E-4)[&length_range={5.034391389325E-7,0.07384594395113},default.rate_95%_HPD={8.534530328302333E-4,9.998614271861084E-4},length_95%_HPD={5.034391389325E-7,0.02040775718009},default.rate_range={8.003536937556437E-4,9.999635770142521E-4},default.rate=9.239825479989468E-4,length=0.007080464509451398,posterior=0.32530555555555557,location.rate_95%_HPD={0.6128671287946844,1.0493740574478978},location.rate_median=0.8152411078256573,height_median=0.23645662334621304,location.set.prob={1.0},height_range={0.23287700790214677,0.2887078526351318},location.rate=0.82036813170562,height_95%_HPD={0.23287700790214677,0.24811916888151214},default.rate_median=9.263332397593865E-4,length_median=0.005161364724922,location="RJ",location.prob=1.0,location.set={"RJ"},location.rate_range={0.44237803148758803,1.2769658285100023},height=0.23797323937515705]:0.01479038965026,((353[&length_range={7.387592336205E-7,0.1059135294967},default.rate_95%_HPD={8.535417156658662E-4,9.999635770142521E-4},length_95%_HPD={7.387592336205E-7,0.05251155930965},default.rate_range={8.001584972796374E-4,9.999701183629223E-4},default.rate=9.243621626513629E-4,length=0.022720021236620182,location.rate_95%_HPD={0.6089697149275124,1.048525471806728},location.rate_median=0.8160049907200903,height_median=0.131506849315201,location.set.prob={1.0},height_range={0.13150684931508638,0.13150684931531603},location.rate=0.8210190234927494,height_95%_HPD={0.13150684931514373,0.13150684931525702},default.rate_median=9.267216800386625E-4,length_median=0.021928338964335,location="RJ",location.prob=1.0,location.set={"RJ"},location.rate_range={0.4199263066583453,1.3782426490797912},height=0.13150684931517087]:0.002537673232516,406[&length_range={0.08767197163603,0.1859756622902},default.rate_95%_HPD={8.535417156658662E-4,9.999635770142521E-4},length_95%_HPD={0.08767197163603,0.1407932032888},default.rate_range={8.001584972796374E-4,9.999701183629223E-4},default.rate=9.243621626513629E-4,length=0.11046267897723792,location.rate_95%_HPD={0.6089697149275124,1.048525471806728},location.rate_median=0.8160049907200903,height_median=0.04383561643840034,location.set.prob={1.0},height_range={0.04383561643825884,0.04383561643853601},location.rate=0.8210190234927494,height_95%_HPD={0.04383561643832362,0.04383561643847722},default.rate_median=9.267216800386625E-4,length_median=0.10959956363515,location="RJ",location.prob=1.0,location.set={"RJ"},location.rate_range={0.4199263066583453,1.3782426490797912},height=0.043835616438400525]:0.09020890610932)[&length_range={1.140925693333E-5,0.1084631235548},default.rate_95%_HPD={8.537861150740811E-4,9.998434653870323E-4},length_95%_HPD={1.384405923638E-5,0.05002855175633},default.rate_range={8.001584972796374E-4,9.99943708831479E-4},default.rate=9.247798548782548E-4,length=0.022661270360188845,posterior=0.6654722222222222,location.rate_95%_HPD={0.6089697149275124,1.0481413293018058},location.rate_median=0.816866421579806,height_median=0.1446373935166242,location.set.prob={0.9999582585465626,4.174145343740869E-5},height_range={0.13150758807443025,0.21895527871563547},location.rate=0.821793344019479,height_95%_HPD={0.13150842911921518,0.16841740533518262},default.rate_median=9.272702696836495E-4,length_median=0.02082966660527,location="RJ",location.prob=0.9999582585465626,location.set={"RJ","Northeast"},location.rate_range={0.4199263066583453,1.3782426490797912},height=0.14678525860239852]:0.0275325741834,336[&length_range={5.898124773029E-7,0.08953254992137},default.rate_95%_HPD={8.535417156658662E-4,9.999635770142521E-4},length_95%_HPD={8.966158151213E-7,0.03865195692062},default.rate_range={8.001584972796374E-4,9.999701183629223E-4},default.rate=9.243621626513629E-4,length=0.013752291314906023,location.rate_95%_HPD={0.6089697149275124,1.048525471806728},location.rate_median=0.8160049907200903,height_median=0.15342465753428758,location.set.prob={1.0},height_range={0.1534246575341664,0.15342465753440604},location.rate=0.8210190234927494,height_95%_HPD={0.15342465753423074,0.15342465753434353},default.rate_median=9.267216800386625E-4,length_median=0.010315344012335,location="RJ",location.prob=1.0,location.set={"RJ"},location.rate_range={0.4199263066583453,1.3782426490797912},height=0.1534246575342864]:0.008152439196832)[&length_range={0.005496992444772,0.1340373387271},default.rate_95%_HPD={8.535417156658662E-4,9.999635770142521E-4},length_95%_HPD={0.03449866724446,0.09426052782928},default.rate_range={8.001584972796374E-4,9.999701183629223E-4},default.rate=9.243621626513629E-4,length=0.06777953755434261,posterior=1.0,location.rate_95%_HPD={0.6089697149275124,1.048525471806728},location.rate_median=0.8160049907200903,height_median=0.16858968601484242,location.set.prob={1.0},height_range={0.15342524734674828,0.24295720745563726},location.rate=0.8210190234927494,height_95%_HPD={0.15342524734674828,0.19813102178618341},default.rate_median=9.267216800386625E-4,length_median=0.069674328498555,location="RJ",location.prob=1.0,location.set={"RJ"},location.rate_range={0.4199263066583453,1.3782426490797912},height=0.17150910900821398]:0.08639605361574)[&length_range={1.227349611899E-5,0.1043695264667},default.rate_95%_HPD={8.535162879481442E-4,9.999701183629223E-4},length_95%_HPD={4.142691670348E-4,0.04059996882239},default.rate_range={8.001584972796374E-4,9.999701183629223E-4},default.rate=9.243053983785801E-4,length=0.017825974754293664,posterior=0.9935277777777778,location.rate_95%_HPD={0.6089697149275124,1.048525471806728},location.rate_median=0.8160299448311885,height_median=0.24192135445904883,location.set.prob={0.9995526602734364,8.387619873067353E-5,3.634635278329186E-4},height_range={0.23288039956768591,0.2997995023379891},location.rate=0.8210075684519941,height_95%_HPD={0.23288039956768591,0.25815135966288666},default.rate_median=9.266474695978202E-4,length_median=0.01547968461676,location="RJ",location.prob=0.9995526602734364,location.set={"RJ","South","Southeast"},location.rate_range={0.4199263066583453,1.3782426490797912},height=0.2435275829501233]:0.007776379215598)[&length_range={5.82188860121E-7,0.0985869770562},default.rate_95%_HPD={8.524337675441464E-4,9.994279890379366E-4},length_95%_HPD={5.82188860121E-7,0.04557799156229},default.rate_range={8.008860514688848E-4,9.999667935320232E-4},default.rate=9.230863916003316E-4,length=0.018279368655998544,posterior=0.27452777777777776,location.rate_95%_HPD={0.6163395421909733,1.0528824335399007},location.rate_median=0.8225633048007811,height_median=0.2643342146275139,location.set.prob={2.023677021147425E-4,0.7730446220783163,0.06151978144288171,0.16472730952140038,5.059192552868562E-4},height_range={0.23451985286191135,0.32350036450650144},location.rate=0.8275249481000919,height_95%_HPD={0.24073661836443652,0.2906083787699608},default.rate_median=9.249216186141858E-4,length_median=0.0151247631751,location="RJ",location.prob=0.7730446220783163,location.set={"CentreWest","RJ","South","Southeast","Northeast"},location.rate_range={0.454062011037196,1.3058133782516244},height=0.2656065970395491]:0.02936286112897,(504[&length_range={6.882806775448E-4,0.1391732514569},default.rate_95%_HPD={8.535417156658662E-4,9.999635770142521E-4},length_95%_HPD={0.01016948895481,0.0738813859807},default.rate_range={8.001584972796374E-4,9.999701183629223E-4},default.rate=9.243621626513629E-4,length=0.03943886688342446,location.rate_95%_HPD={0.6089697149275124,1.048525471806728},location.rate_median=0.8160049907200903,height_median=0.19452054794533058,location.set.prob={1.0},height_range={0.19452054794520435,0.19452054794544016},location.rate=0.8210190234927494,height_95%_HPD={0.19452054794527468,0.1945205479453871},default.rate_median=9.267216800386625E-4,length_median=0.03737550957199,location="South",location.prob=1.0,location.set={"South"},location.rate_range={0.4199263066583453,1.3782426490797912},height=0.19452054794523738]:0.06872425336061,(624[&length_range={0.02211185466027,0.2590198627393},default.rate_95%_HPD={8.535417156658662E-4,9.999635770142521E-4},length_95%_HPD={0.1099129651054,0.2250172301344},default.rate_range={8.001584972796374E-4,9.999701183629223E-4},default.rate=9.243621626513629E-4,length=0.18140544155152874,location.rate_95%_HPD={0.6089697149275124,1.048525471806728},location.rate_median=0.8160049907200903,height_median=0.035616438356327995,location.set.prob={1.0},height_range={0.035616438356174396,0.03561643835647221},location.rate=0.8210190234927494,height_95%_HPD={0.03561643835624684,0.03561643835640904},default.rate_median=9.267216800386625E-4,length_median=0.1867901549,location="Southeast",location.prob=1.0,location.set={"Southeast"},location.rate_range={0.4199263066583453,1.3782426490797912},height=0.03561643835632808]:0.1875354469439,518[&length_range={7.733979016342E-5,0.09696723285054},default.rate_95%_HPD={8.535417156658662E-4,9.999635770142521E-4},length_95%_HPD={6.835660651492E-4,0.04625919053878},default.rate_range={8.001584972796374E-4,9.999701183629223E-4},default.rate=9.243621626513629E-4,length=0.020819647280782456,location.rate_95%_HPD={0.6089697149275124,1.048525471806728},location.rate_median=0.8160049907200903,height_median=0.2109589041097022,location.set.prob={1.0},height_range={0.21095890410957435,0.21095890410981405},location.rate=0.8210190234927494,height_95%_HPD={0.2109589041096468,0.2109589041097591},default.rate_median=9.267216800386625E-4,length_median=0.01833931786227,location="Southeast",location.prob=1.0,location.set={"Southeast"},location.rate_range={0.4199263066583453,1.3782426490797912},height=0.21095890410969959]:0.01219298119052)[&length_range={4.453907196111E-7,0.08932743105799},default.rate_95%_HPD={8.527130348877179E-4,9.998593984974064E-4},length_95%_HPD={4.453907196111E-7,0.04106890992161},default.rate_range={8.002136259912647E-4,9.999667935320232E-4},default.rate=9.23617786999865E-4,length=0.016025972156455685,posterior=0.3768888888888889,location.rate_95%_HPD={0.6143698258499398,1.0514494561050933},location.rate_median=0.8157284647645728,height_median=0.22504300025981755,location.set.prob={0.02137382075471698,0.013266509433962265,7.370283018867924E-5,0.9652859669811321},height_range={0.21103624389986803,0.2774573648118711},location.rate=0.8209762595220965,height_95%_HPD={0.211443213110459,0.24582854994814696},default.rate_median=9.25879588898704E-4,length_median=0.013037810348495,location="Southeast",location.prob=0.9652859669811321,location.set={"South","RJ","North","Southeast"},location.rate_range={0.454062011037196,1.3782426490797912},height=0.22690664757535467]:0.04009291600573)[&length_range={9.81455038474E-5,0.1370656110261},default.rate_95%_HPD={8.532673900978737E-4,9.999667935320232E-4},length_95%_HPD={0.00131358914432,0.06030814562629},default.rate_range={8.001584972796374E-4,9.999667935320232E-4},default.rate=9.239523472180418E-4,length=0.028063577804825695,posterior=0.8051388888888888,location.rate_95%_HPD={0.6113525203992469,1.0497019836294643},location.rate_median=0.8153001457022644,height_median=0.23690204098998408,location.set.prob={6.900120752113163E-5,0.22490943591512852,0.07997239951699155,0.6948421597377954,2.0700362256339486E-4},height_range={0.21143245110837172,0.31415199315656006},location.rate=0.8202004745157242,height_95%_HPD={0.21460709990268456,0.26789954076343087},default.rate_median=9.262513683320533E-4,length_median=0.02527982095395,location="Southeast",location.prob=0.6948421597377954,location.set={"CentreWest","South","RJ","Southeast","Northeast"},location.rate_range={0.4297017559594527,1.3782426490797912},height=0.2390729318199233]:0.02186758938548)[&length_range={1.402054123356E-6,0.1671814021739},default.rate_95%_HPD={8.541846629033731E-4,9.998118238327622E-4},length_95%_HPD={1.402054123356E-6,0.04632299646681},default.rate_range={8.002136259912647E-4,9.999667935320232E-4},default.rate=9.242490329309534E-4,length=0.020352190633174606,posterior=0.5641666666666667,location.rate_95%_HPD={0.6115012397209011,1.0475755874654462},location.rate_median=0.8182527516222764,height_median=0.2743549556256868,location.set.prob={2.461841457410143E-4,0.5394387001477104,0.16440177252584934,0.2948793697685869,0.00103397341211226},height_range={0.2376974427273465,0.3423035090510248},location.rate=0.8232298269952303,height_95%_HPD={0.2494362425027537,0.3049390271420035},default.rate_median=9.266423544408969E-4,length_median=0.017788777088474997,location="RJ",location.prob=0.5394387001477104,location.set={"CentreWest","RJ","South","Southeast","Northeast"},location.rate_range={0.4297017559594527,1.3782426490797912},height=0.2754708188078117]:0.003321776482713,331[&length_range={0.007222778238348,0.2018186290429},default.rate_95%_HPD={8.535417156658662E-4,9.999635770142521E-4},length_95%_HPD={0.03202029248934,0.1313695052534},default.rate_range={8.001584972796374E-4,9.999701183629223E-4},default.rate=9.243621626513629E-4,length=0.08372965984819072,location.rate_95%_HPD={0.6089697149275124,1.048525471806728},location.rate_median=0.8160049907200903,height_median=0.16712328767130202,location.set.prob={1.0},height_range={0.16712328767117496,0.16712328767143586},location.rate=0.8210190234927494,height_95%_HPD={0.1671232876712379,0.16712328767136497},default.rate_median=9.267216800386625E-4,length_median=0.083780877085475,location="RJ",location.prob=1.0,location.set={"RJ"},location.rate_range={0.4199263066583453,1.3782426490797912},height=0.16712328767137527]:0.1213108795028)[&length_range={1.255932777402E-4,0.05490753868272},default.rate_95%_HPD={8.497177697386047E-4,9.915856417229796E-4},length_95%_HPD={1.255932777402E-4,0.03049526686713},default.rate_range={8.250815899368986E-4,9.976694843489271E-4},default.rate=9.244023947496657E-4,length=0.010642971300151622,posterior=0.004055555555555555,location.rate_95%_HPD={0.6409507599197961,0.9950599803897364},location.rate_median=0.8398591698328215,height_median=0.2783200885621663,location.set.prob={0.9452054794520548,0.04794520547945205,0.00684931506849315},height_range={0.25543146799884925,0.3141905967717526},location.rate=0.8349475736301951,height_95%_HPD={0.2586916510725562,0.29838467807695435},default.rate_median=9.281525982684845E-4,length_median=0.007727877434116,location="RJ",location.prob=0.9452054794520548,location.set={"RJ","Southeast","Northeast"},location.rate_range={0.5437161707929984,1.08532987549831},height=0.27909177048422684]:0.01802742276857,(319[&length_range={0.01588173234515,0.1136625856251},default.rate_95%_HPD={8.535417156658662E-4,9.999635770142521E-4},length_95%_HPD={0.02923227033139,0.07442664126694},default.rate_range={8.001584972796374E-4,9.999701183629223E-4},default.rate=9.243621626513629E-4,length=0.05063416547190662,location.rate_95%_HPD={0.6089697149275124,1.048525471806728},location.rate_median=0.8160049907200903,height_median=0.20821917808234486,location.set.prob={1.0},height_range={0.20821917808221396,0.20821917808245927},location.rate=0.8210190234927494,height_95%_HPD={0.20821917808229007,0.20821917808239904},default.rate_median=9.267216800386625E-4,length_median=0.049411741952675,location="RJ",location.prob=1.0,location.set={"RJ"},location.rate_range={0.4199263066583453,1.3782426490797912},height=0.2082191780823421]:0.07637550974363,((540[&length_range={0.005915935852912,0.1574171065256},default.rate_95%_HPD={8.535417156658662E-4,9.999635770142521E-4},length_95%_HPD={0.0267370260912,0.1078732552252},default.rate_range={8.001584972796374E-4,9.999701183629223E-4},default.rate=9.243621626513629E-4,length=0.07002987104385,location.rate_95%_HPD={0.6089697149275124,1.048525471806728},location.rate_median=0.8160049907200903,height_median=0.15890410958900253,location.set.prob={1.0},height_range={0.15890410958887952,0.15890410958912743},location.rate=0.8210190234927494,height_95%_HPD={0.1589041095889459,0.15890410958906004},default.rate_median=9.267216800386625E-4,length_median=0.07127047062196501,location="Southeast",location.prob=1.0,location.set={"Southeast"},location.rate_range={0.4199263066583453,1.3782426490797912},height=0.15890410958900208]:0.09128152644513,383[&length_range={0.06618990845546,0.1797993642022},default.rate_95%_HPD={8.535417156658662E-4,9.999635770142521E-4},length_95%_HPD={0.08040510772523,0.1453750424424},default.rate_range={8.001584972796374E-4,9.999701183629223E-4},default.rate=9.243621626513629E-4,length=0.1145016493504977,location.rate_95%_HPD={0.6089697149275124,1.048525471806728},location.rate_median=0.8160049907200903,height_median=0.09863013698645737,location.set.prob={1.0},height_range={0.0986301369863195,0.09863013698660217},location.rate=0.8210190234927494,height_95%_HPD={0.09863013698638112,0.09863013698653611},default.rate_median=9.267216800386625E-4,length_median=0.11510809284815,location="RJ",location.prob=1.0,location.set={"RJ"},location.rate_range={0.4199263066583453,1.3782426490797912},height=0.09863013698645755]:0.1515554990477)[&length_range={7.320645532144E-5,0.1017057820612},default.rate_95%_HPD={8.543065450607882E-4,9.999667935320232E-4},length_95%_HPD={0.001850712990903,0.05970122067796},default.rate_range={8.001584972796374E-4,9.999667935320232E-4},default.rate=9.250323326034176E-4,length=0.029436426837893534,posterior=0.4211388888888889,location.rate_95%_HPD={0.6184403238300572,1.0625877152556056},location.rate_median=0.8204013601349328,height_median=0.21192466519198583,location.set.prob={6.595870984763538E-5,0.9715717960556691,6.595870984763538E-5,0.028164369104940308,1.3191741969527076E-4},height_range={0.16482004544189843,0.278429501188697},location.rate=0.8252498131230923,height_95%_HPD={0.1802150383528111,0.2410733773562016},default.rate_median=9.276142365942507E-4,length_median=0.02740643838506,location="RJ",location.prob=0.9715717960556691,location.set={"CentreWest","RJ","South","Southeast","Northeast"},location.rate_range={0.4297017559594527,1.3782426490797912},height=0.21171461229778404]:0.01671719999483,(330[&length_range={6.151226577636E-4,0.1094837407809},default.rate_95%_HPD={8.535417156658662E-4,9.999635770142521E-4},length_95%_HPD={0.01418424030592,0.08174317954636},default.rate_range={8.001584972796374E-4,9.999701183629223E-4},default.rate=9.243621626513629E-4,length=0.05557039487906811,location.rate_95%_HPD={0.6089697149275124,1.048525471806728},location.rate_median=0.8160049907200903,height_median=0.16712328767130197,location.set.prob={1.0},height_range={0.16712328767117296,0.16712328767141726},location.rate=0.8210190234927494,height_95%_HPD={0.1671232876712465,0.16712328767135637},default.rate_median=9.267216800386625E-4,length_median=0.06307310529711499,location="RJ",location.prob=1.0,location.set={"RJ"},location.rate_range={0.4199263066583453,1.3782426490797912},height=0.16712328767137538]:0.06452384773047,313[&length_range={2.122260962245E-7,0.05454602597499},default.rate_95%_HPD={8.535417156658662E-4,9.999635770142521E-4},length_95%_HPD={2.122260962245E-7,0.01644228802317},default.rate_range={8.001584972796374E-4,9.999701183629223E-4},default.rate=9.243621626513629E-4,length=0.0056838525587143765,location.rate_95%_HPD={0.6089697149275124,1.048525471806728},location.rate_median=0.8160049907200903,height_median=0.23013698630143142,location.set.prob={1.0},height_range={0.23013698630130297,0.23013698630154128},location.rate=0.8210190234927494,height_95%_HPD={0.23013698630137674,0.2301369863014857},default.rate_median=9.267216800386625E-4,length_median=0.0040978777283595,location="RJ",location.prob=1.0,location.set={"RJ"},location.rate_range={0.4199263066583453,1.3782426490797912},height=0.23013698630154714]:0.001510149100343)[&length_range={1.135389139512E-6,0.06420207826535},default.rate_95%_HPD={8.524831280883048E-4,9.989958689160068E-4},length_95%_HPD={1.135389139512E-6,0.02703319490674},default.rate_range={8.002136259912647E-4,9.999701183629223E-4},default.rate=9.237001403354909E-4,length=0.010720153647868928,posterior=0.3135,location.rate_95%_HPD={0.614055269816754,1.0565038398849564},location.rate_median=0.8184056354113849,height_median=0.23411835508688286,location.set.prob={0.9999113946482368,8.86053517632465E-5},height_range={0.2301378729239651,0.2717886577840747},location.rate=0.8233100090920019,height_95%_HPD={0.2301378729239651,0.2460186949337132},default.rate_median=9.260407198098263E-4,length_median=0.009008121859183,location="RJ",location.prob=0.9999113946482368,location.set={"RJ","Northeast"},location.rate_range={0.4297017559594527,1.3782426490797912},height=0.23560826538893456]:0.03525570062719)[&length_range={2.533755954012E-5,0.07322887179653},default.rate_95%_HPD={8.535894618288741E-4,9.999480256426576E-4},length_95%_HPD={4.321762139271E-4,0.03182452351626},default.rate_range={8.001584972796374E-4,9.999701183629223E-4},default.rate=9.245037436858115E-4,length=0.014097599527082099,posterior=0.6855277777777777,location.rate_95%_HPD={0.6167292862158378,1.059671097282004},location.rate_median=0.8201063815823121,height_median=0.24502472573169076,location.set.prob={0.9970825398111755,0.0028769399084241664,4.052028040034037E-5},height_range={0.23013835673660243,0.3163212161146814},location.rate=0.8251517334488637,height_95%_HPD={0.23013835673660243,0.26508060670726774},default.rate_median=9.271783016505566E-4,length_median=0.01228140410192,location="RJ",location.prob=0.9970825398111755,location.set={"RJ","Southeast","Northeast"},location.rate_range={0.4297017559594527,1.3782426490797912},height=0.24642936971583332]:0.01769185179701)[&length_range={7.809734259548E-4,0.1414816471774},default.rate_95%_HPD={8.535894618288741E-4,9.999701183629223E-4},length_95%_HPD={0.002972255919678,0.05580168487105},default.rate_range={8.001584972796374E-4,9.999701183629223E-4},default.rate=9.244978638389826E-4,length=0.02789698681695796,posterior=0.6893055555555555,location.rate_95%_HPD={0.6165066310071915,1.059557473546485},location.rate_median=0.8201317900993704,height_median=0.259330061826609,location.set.prob={4.029820672980052E-5,0.9965343542212372,0.0030223655047350393,4.0298206729800525E-4},height_range={0.23242530072984496,0.3218817637074871},location.rate=0.8251421149332039,height_95%_HPD={0.23934320680848803,0.284759163729036},default.rate_median=9.27172476523032E-4,length_median=0.02557574190178,location="RJ",location.prob=0.9965343542212372,location.set={"CentreWest","RJ","Southeast","Northeast"},location.rate_range={0.4297017559594527,1.3782426490797912},height=0.2605361724490389]:0.02186690211673)[&length_range={9.210709579549E-5,0.01831042674796},default.rate_95%_HPD={8.859218688377918E-4,9.715913996612955E-4},length_95%_HPD={9.210709579549E-5,0.01261401034376},default.rate_range={8.667734441311796E-4,9.715913996612955E-4},default.rate=9.314776245405329E-4,length=0.005868911505957792,posterior=3.8888888888888887E-4,location.rate_95%_HPD={0.669473967095738,0.9738724518572514},location.rate_median=0.8623751805940609,height_median=0.29418078095865946,location.set.prob={1.0},height_range={0.27153861126324497,0.31657597472040244},location.rate=0.8282734894928154,height_95%_HPD={0.27153861126324497,0.3064615899426859},default.rate_median=9.366842647402432E-4,length_median=0.005061174008775,location="RJ",location.prob=1.0,location.set={"RJ"},location.rate_range={0.669473967095738,1.00329985129241},height=0.29283834229440603]:0.01261401034376,(((311[&length_range={0.001657722174314,0.1128203214144},default.rate_95%_HPD={8.535417156658662E-4,9.999635770142521E-4},length_95%_HPD={0.01061364701885,0.06125314116757},default.rate_range={8.001584972796374E-4,9.999701183629223E-4},default.rate=9.243621626513629E-4,length=0.035084762749557935,location.rate_95%_HPD={0.6089697149275124,1.048525471806728},location.rate_median=0.8160049907200903,height_median=0.23287671232878893,location.set.prob={1.0},height_range={0.23287671232865137,0.23287671232889628},location.rate=0.8210190234927494,height_95%_HPD={0.23287671232873397,0.2328767123288431},default.rate_median=9.267216800386625E-4,length_median=0.03401831576663,location="RJ",location.prob=1.0,location.set={"RJ"},location.rate_range={0.4199263066583453,1.3782426490797912},height=0.2328767123289057]:0.03261064205089,((318[&length_range={5.441903404035E-4,0.120963071979},default.rate_95%_HPD={8.535417156658662E-4,9.999635770142521E-4},length_95%_HPD={0.008518319306484,0.0749198868643},default.rate_range={8.001584972796374E-4,9.999701183629223E-4},default.rate=9.243621626513629E-4,length=0.041823110324796846,location.rate_95%_HPD={0.6089697149275124,1.048525471806728},location.rate_median=0.8160049907200903,height_median=0.20821917808234486,location.set.prob={1.0},height_range={0.20821917808220936,0.20821917808245105},location.rate=0.8210190234927494,height_95%_HPD={0.2082191780822909,0.20821917808240076},default.rate_median=9.267216800386625E-4,length_median=0.041278167567475,location="RJ",location.prob=1.0,location.set={"RJ"},location.rate_range={0.4199263066583453,1.3782426490797912},height=0.20821917808234164]:0.03548760264884,((416[&length_range={0.04504372066654,0.2986916074096},default.rate_95%_HPD={8.535417156658662E-4,9.999635770142521E-4},length_95%_HPD={0.1053039083511,0.2239315283794},default.rate_range={8.001584972796374E-4,9.999701183629223E-4},default.rate=9.243621626513629E-4,length=0.1622735487648941,location.rate_95%_HPD={0.6089697149275124,1.048525471806728},location.rate_median=0.8160049907200903,height_median=0.019178082191729007,location.set.prob={1.0},height_range={0.01917808219157502,0.01917808219187822},location.rate=0.8210190234927494,height_95%_HPD={0.019178082191645462,0.019178082191810053},default.rate_median=9.267216800386625E-4,length_median=0.15884245836799998,location="RJ",location.prob=1.0,location.set={"RJ"},location.rate_range={0.4199263066583453,1.3782426490797912},height=0.019178082191729035]:0.1383402246622,357[&length_range={1.847981286169E-4,0.1874444892933},default.rate_95%_HPD={8.535417156658662E-4,9.999635770142521E-4},length_95%_HPD={0.004014043092375,0.1238128619949},default.rate_range={8.001584972796374E-4,9.999701183629223E-4},default.rate=9.243621626513629E-4,length=0.061477386212086524,location.rate_95%_HPD={0.6089697149275124,1.048525471806728},location.rate_median=0.8160049907200903,height_median=0.12054794520554407,location.set.prob={1.0},height_range={0.12054794520539935,0.12054794520567824},location.rate=0.8210190234927494,height_95%_HPD={0.12054794520548184,0.1205479452056053},default.rate_median=9.267216800386625E-4,length_median=0.0578223937604,location="RJ",location.prob=1.0,location.set={"RJ"},location.rate_range={0.4199263066583453,1.3782426490797912},height=0.12054794520554417]:0.03697036164834)[&length_range={2.204258765209E-6,0.1752685286657},default.rate_95%_HPD={8.543873751640769E-4,9.99431202765129E-4},length_95%_HPD={2.204258765209E-6,0.1074093795366},default.rate_range={8.001584972796374E-4,9.999667935320232E-4},default.rate=9.248640012975912E-4,length=0.054916186635978345,posterior=0.7221944444444445,location.rate_95%_HPD={0.6087647422925145,1.0486592910596106},location.rate_median=0.8165252279372587,height_median=0.16598373002780487,location.set.prob={1.0},height_range={0.12073274333414885,0.2730061934191557},location.rate=0.821355456915845,height_95%_HPD={0.124787026479947,0.21537882144848502},default.rate_median=9.271455517741333E-4,length_median=0.05328660620807,location="RJ",location.prob=1.0,location.set={"RJ"},location.rate_range={0.4199263066583453,1.3782426490797912},height=0.1684309813011052]:0.07054941621007,(((343[&length_range={8.914697144091E-7,0.09507343591059},default.rate_95%_HPD={8.535417156658662E-4,9.999635770142521E-4},length_95%_HPD={8.914697144091E-7,0.03903059916635},default.rate_range={8.001584972796374E-4,9.999701183629223E-4},default.rate=9.243621626513629E-4,length=0.014823934695363,location.rate_95%_HPD={0.6089697149275124,1.048525471806728},location.rate_median=0.8160049907200903,height_median=0.13972602739727327,location.set.prob={1.0},height_range={0.13972602739714363,0.13972602739737705},location.rate=0.8210190234927494,height_95%_HPD={0.13972602739721734,0.1397260273973293},default.rate_median=9.267216800386625E-4,length_median=0.01178179913378,location="RJ",location.prob=1.0,location.set={"RJ"},location.rate_range={0.4199263066583453,1.3782426490797912},height=0.13972602739723167]:0.04065138362239,(((355[&length_range={1.543479550892E-6,0.1043951015059},default.rate_95%_HPD={8.535417156658662E-4,9.999635770142521E-4},length_95%_HPD={1.543479550892E-6,0.05067234664451},default.rate_range={8.001584972796374E-4,9.999701183629223E-4},default.rate=9.243621626513629E-4,length=0.02088834253383476,location.rate_95%_HPD={0.6089697149275124,1.048525471806728},location.rate_median=0.8160049907200903,height_median=0.12054794520554413,location.set.prob={1.0},height_range={0.1205479452054174,0.12054794520564627},location.rate=0.8210190234927494,height_95%_HPD={0.1205479452054869,0.1205479452055993},default.rate_median=9.267216800386625E-4,length_median=0.018573865186985,location="RJ",location.prob=1.0,location.set={"RJ"},location.rate_range={0.4199263066583453,1.3782426490797912},height=0.12054794520554414]:0.005563378774507,(361[&length_range={1.069631472006E-7,0.1196615485148},default.rate_95%_HPD={8.535417156658662E-4,9.999635770142521E-4},length_95%_HPD={5.642118800511E-6,0.05198388869909},default.rate_range={8.001584972796374E-4,9.999701183629223E-4},default.rate=9.243621626513629E-4,length=0.02173761151034663,location.rate_95%_HPD={0.6089697149275124,1.048525471806728},location.rate_median=0.8160049907200903,height_median=0.11780821917818696,location.set.prob={1.0},height_range={0.11780821917806039,0.11780821917829504},location.rate=0.8210190234927494,height_95%_HPD={0.11780821917813017,0.11780821917824308},default.rate_median=9.267216800386625E-4,length_median=0.018962828678155,location="RJ",location.prob=1.0,location.set={"RJ"},location.rate_range={0.4199263066583453,1.3782426490797912},height=0.11780821917818678]:9.1857547487E-5,377[&length_range={7.24172703373E-7,0.1360707800308},default.rate_95%_HPD={8.535417156658662E-4,9.999635770142521E-4},length_95%_HPD={4.504662979507E-6,0.06596388940516},default.rate_range={8.001584972796374E-4,9.999701183629223E-4},default.rate=9.243621626513629E-4,length=0.03165495647841046,location.rate_95%_HPD={0.6089697149275124,1.048525471806728},location.rate_median=0.8160049907200903,height_median=0.10136986301381501,location.set.prob={1.0},height_range={0.10136986301368733,0.10136986301392203},location.rate=0.8210190234927494,height_95%_HPD={0.10136986301375772,0.1013698630138703},default.rate_median=9.267216800386625E-4,length_median=0.02894873136474,location="RJ",location.prob=1.0,location.set={"RJ"},location.rate_range={0.4199263066583453,1.3782426490797912},height=0.10136986301381372]:0.01653021371186)[&length_range={7.651954970767E-7,0.1012424957946},default.rate_95%_HPD={8.527130348877179E-4,9.999701183629223E-4},length_95%_HPD={7.651954970767E-7,0.04617575406559},default.rate_range={8.006201769867754E-4,9.999701183629223E-4},default.rate=9.239087077142241E-4,length=0.018707006317440145,posterior=0.1723888888888889,location.rate_95%_HPD={0.60051702601408,1.0363334675761682},location.rate_median=0.8153029465160984,height_median=0.12818572866539002,location.set.prob={1.0},height_range={0.11780987592087822,0.19779541435821596},location.rate=0.8208204603297218,height_95%_HPD={0.11780987592087822,0.15345459321101168},default.rate_median=9.255171297239413E-4,length_median=0.015819585718405,location="RJ",location.prob=1.0,location.set={"RJ"},location.rate_range={0.44237803148758803,1.3058133782516244},height=0.1311088406806809]:0.008211247254377)[&length_range={3.533608103096E-6,0.1257010881524},default.rate_95%_HPD={8.505852860816167E-4,9.993642490808224E-4},length_95%_HPD={3.533608103096E-6,0.04142796488937},default.rate_range={8.003536937556437E-4,9.99943708831479E-4},default.rate=9.232086487950392E-4,length=0.016513634065279302,posterior=0.08775,location.rate_95%_HPD={0.5913921020871649,1.0288651651268745},location.rate_median=0.8114964186118414,height_median=0.13909910628072447,location.set.prob={1.0},height_range={0.12057179813104574,0.20426697509023234},location.rate=0.8167707359685764,height_95%_HPD={0.12057179813104574,0.16231483362203863},default.rate_median=9.256045362540695E-4,length_median=0.01356588305499,location="RJ",location.prob=1.0,location.set={"RJ"},location.rate_range={0.5318728640532263,1.2463839678862492},height=0.1406637695088656]:0.0228093610161,388[&length_range={0.01917880636443,0.1485406584246},default.rate_95%_HPD={8.535417156658662E-4,9.999635770142521E-4},length_95%_HPD={0.01917880636443,0.08528318556186},default.rate_range={8.001584972796374E-4,9.999701183629223E-4},default.rate=9.243621626513629E-4,length=0.05085388431857018,location.rate_95%_HPD={0.6089697149275124,1.048525471806728},location.rate_median=0.8160049907200903,height_median=0.08219178082208584,location.set.prob={1.0},height_range={0.08219178082195489,0.08219178082219608},location.rate=0.8210190234927494,height_95%_HPD={0.08219178082202888,0.08219178082214218},default.rate_median=9.267216800386625E-4,length_median=0.048159303942420004,location="RJ",location.prob=1.0,location.set={"RJ"},location.rate_range={0.4199263066583453,1.3782426490797912},height=0.08219178082208593]:0.06672890417406)[&length_range={2.472649443724E-6,0.08187590443209},default.rate_95%_HPD={8.551180684537099E-4,9.994569804436088E-4},length_95%_HPD={2.472649443724E-6,0.04082472882137},default.rate_range={8.008860514688848E-4,9.999667935320232E-4},default.rate=9.266324669239996E-4,length=0.0165039136448125,posterior=0.2643611111111111,location.rate_95%_HPD={0.6111169112079594,1.0493907029304432},location.rate_median=0.8175812292241834,height_median=0.14390550141503905,location.set.prob={1.0},height_range={0.12074548284227876,0.20948332367205807},location.rate=0.822625028207772,height_95%_HPD={0.12208427641675901,0.1684339402638525},default.rate_median=9.293103910370125E-4,length_median=0.01380464318815,location="RJ",location.prob=1.0,location.set={"RJ"},location.rate_range={0.44237803148758803,1.3782426490797912},height=0.14529517701400477]:0.0286413371789,(344[&length_range={9.553474378254E-8,0.06297365547042},default.rate_95%_HPD={8.535417156658662E-4,9.999635770142521E-4},length_95%_HPD={9.553474378254E-8,0.02245301801005},default.rate_range={8.001584972796374E-4,9.999701183629223E-4},default.rate=9.243621626513629E-4,length=0.007706504293487643,location.rate_95%_HPD={0.6089697149275124,1.048525471806728},location.rate_median=0.8160049907200903,height_median=0.13972602739727313,location.set.prob={1.0},height_range={0.13972602739713935,0.13972602739737966},location.rate=0.8210190234927494,height_95%_HPD={0.13972602739721646,0.1397260273973283},default.rate_median=9.267216800386625E-4,length_median=0.005509112719224,location="RJ",location.prob=1.0,location.set={"RJ"},location.rate_range={0.4199263066583453,1.3782426490797912},height=0.13972602739723156]:0.008023428982126,348[&length_range={0.002739821562101,0.06571338149777},default.rate_95%_HPD={8.535417156658662E-4,9.999635770142521E-4},length_95%_HPD={0.002739821562101,0.02520191922919},default.rate_range={8.001584972796374E-4,9.999701183629223E-4},default.rate=9.243621626513629E-4,length=0.010448528308028697,location.rate_95%_HPD={0.6089697149275124,1.048525471806728},location.rate_median=0.8160049907200903,height_median=0.13698630136991585,location.set.prob={1.0},height_range={0.13698630136977935,0.13698630137002205},location.rate=0.8210190234927494,height_95%_HPD={0.1369863013698599,0.13698630136997197},default.rate_median=9.267216800386625E-4,length_median=0.0082488387465815,location="RJ",location.prob=1.0,location.set={"RJ"},location.rate_range={0.4199263066583453,1.3782426490797912},height=0.13698630136987788]:0.01076315500948)[&length_range={2.529151837419E-5,0.09591259099483},default.rate_95%_HPD={8.53580515590163E-4,9.999701183629223E-4},length_95%_HPD={7.473704103314E-4,0.04397158974154},default.rate_range={8.001584972796374E-4,9.999701183629223E-4},default.rate=9.243638706834946E-4,length=0.019515436027273424,posterior=0.9998888888888889,location.rate_95%_HPD={0.6090127697887582,1.048525471806728},location.rate_median=0.8160185507467368,height_median=0.14523454289571128,location.set.prob={1.0},height_range={0.13972612293205605,0.20269968286766588},location.rate=0.8210258012588808,height_95%_HPD={0.13972612293205605,0.1621707779623599},default.rate_median=9.267216800386625E-4,length_median=0.017110306289635002,location="RJ",location.prob=1.0,location.set={"RJ"},location.rate_range={0.4199263066583453,1.3782426490797912},height=0.14743140119725215]:0.02981256579565)[&length_range={9.689874077845E-7,0.06682927200225},default.rate_95%_HPD={8.549368293617078E-4,9.99242195271157E-4},length_95%_HPD={9.689874077845E-7,0.02493720955323},default.rate_range={8.008860514688848E-4,9.99932045045759E-4},default.rate=9.26129817635218E-4,length=0.008675587140986,posterior=0.08383333333333333,location.rate_95%_HPD={0.6223764519843643,1.047962019151675},location.rate_median=0.8128491160646643,height_median=0.16214170449814969,location.set.prob={1.0},height_range={0.14079398415354366,0.22040696672428006},location.rate=0.8205795763985896,height_95%_HPD={0.14455799669985175,0.18634922932933612},default.rate_median=9.285326003298471E-4,length_median=0.006255773936025,location="RJ",location.prob=1.0,location.set={"RJ"},location.rate_range={0.4969430669766439,1.2494881936959448},height=0.16375794758503381]:0.002815388844623)[&length_range={6.580819976064E-4,0.1311981057729},default.rate_95%_HPD={8.535417156658662E-4,9.999635770142521E-4},length_95%_HPD={0.005994158570577,0.0716042064271},default.rate_range={8.001584972796374E-4,9.999701183629223E-4},default.rate=9.243621626513629E-4,length=0.037309561258332416,posterior=1.0,location.rate_95%_HPD={0.6089697149275124,1.048525471806728},location.rate_median=0.8160049907200903,height_median=0.1726442895072553,location.set.prob={1.0},height_range={0.14178609544703197,0.24641171013693736},location.rate=0.8210190234927494,height_95%_HPD={0.14948528655724302,0.20115543161401744},default.rate_median=9.267216800386625E-4,length_median=0.0352268375905,location="RJ",location.prob=1.0,location.set={"RJ"},location.rate_range={0.4199263066583453,1.3782426490797912},height=0.17414022034181317]:0.0153872804332,(391[&length_range={0.00592307081392,0.1734685148661},default.rate_95%_HPD={8.535417156658662E-4,9.999635770142521E-4},length_95%_HPD={0.02519463373503,0.1153021194798},default.rate_range={8.001584972796374E-4,9.999701183629223E-4},default.rate=9.243621626513629E-4,length=0.07082423227571621,location.rate_95%_HPD={0.6089697149275124,1.048525471806728},location.rate_median=0.8160049907200903,height_median=0.08219178082208589,location.set.prob={1.0},height_range={0.0821917808219309,0.0821917808222114},location.rate=0.8210190234927494,height_95%_HPD={0.08219178082202577,0.08219178082214579},default.rate_median=9.267216800386625E-4,length_median=0.069963259225605,location="RJ",location.prob=1.0,location.set={"RJ"},location.rate_range={0.4199263066583453,1.3782426490797912},height=0.082191780822086]:0.1018658058127,(410[&length_range={0.02935805069476,0.2122935843009},default.rate_95%_HPD={8.535417156658662E-4,9.999635770142521E-4},length_95%_HPD={0.05173221295991,0.1465522229435},default.rate_range={8.001584972796374E-4,9.999701183629223E-4},default.rate=9.243621626513629E-4,length=0.09851851899381492,location.rate_95%_HPD={0.6089697149275124,1.048525471806728},location.rate_median=0.8160049907200903,height_median=0.04383561643840045,location.set.prob={1.0},height_range={0.043835616438219316,0.043835616438536285},location.rate=0.8210190234927494,height_95%_HPD={0.04383561643832895,0.043835616438472},default.rate_median=9.267216800386625E-4,length_median=0.097636997560765,location="RJ",location.prob=1.0,location.set={"RJ"},location.rate_range={0.4199263066583453,1.3782426490797912},height=0.04383561643840025]:0.1008984755549,395[&length_range={0.001960790420729,0.1801340412566},default.rate_95%_HPD={8.535417156658662E-4,9.999635770142521E-4},length_95%_HPD={0.023791739056,0.1213431471728},default.rate_range={8.001584972796374E-4,9.999701183629223E-4},default.rate=9.243621626513629E-4,length=0.0734993176175542,location.rate_95%_HPD={0.6089697149275124,1.048525471806728},location.rate_median=0.8160049907200903,height_median=0.071232876712429,location.set.prob={1.0},height_range={0.07123287671229234,0.07123287671256617},location.rate=0.8210190234927494,height_95%_HPD={0.07123287671236667,0.07123287671249001},default.rate_median=9.267216800386625E-4,length_median=0.07286880985027999,location="RJ",location.prob=1.0,location.set={"RJ"},location.rate_range={0.4199263066583453,1.3782426490797912},height=0.07123287671242884]:0.07350121528092)[&length_range={7.242236235716E-8,0.1344354017879},default.rate_95%_HPD={8.533495675280713E-4,9.999451675753242E-4},length_95%_HPD={7.242236235716E-8,0.06977844193206},default.rate_range={8.002136259912647E-4,9.999701183629223E-4},default.rate=9.248789116790645E-4,length=0.028413885864380095,posterior=0.49619444444444444,location.rate_95%_HPD={0.6098257436432084,1.051883381909245},location.rate_median=0.8151032415045155,height_median=0.13318726378672002,location.set.prob={1.0},height_range={0.07319366713314601,0.25116539342594607},location.rate=0.8209974878123976,height_95%_HPD={0.09034393602213991,0.1785896833624941},default.rate_median=9.270863227481094E-4,length_median=0.02390031040542,location="RJ",location.prob=1.0,location.set={"RJ"},location.rate_range={0.4199263066583453,1.3058133782516244},height=0.13416124845579616]:0.03932349464143)[&length_range={2.325014162218E-4,0.1561875458751},default.rate_95%_HPD={8.535417156658662E-4,9.999667935320232E-4},length_95%_HPD={0.006263338897702,0.09451965273723},default.rate_range={8.001584972796374E-4,9.999701183629223E-4},default.rate=9.243593471189243E-4,length=0.04905529713913746,posterior=0.9995555555555555,location.rate_95%_HPD={0.6089228052225318,1.048525471806728},location.rate_median=0.8160185507467368,height_median=0.161828943692708,location.set.prob={1.0},height_range={0.08961653952196275,0.25612920073925693},location.rate=0.8210155626374487,height_95%_HPD={0.11935118737660266,0.20447209773968206},default.rate_median=9.267171164398156E-4,length_median=0.046841362960750005,location="RJ",location.prob=1.0,location.set={"RJ"},location.rate_range={0.4199263066583453,1.3782426490797912},height=0.1622513440002943]:0.0117071048181)[&length_range={1.520966555156E-4,0.1362190061127},default.rate_95%_HPD={8.536109720225524E-4,9.999480256426576E-4},length_95%_HPD={0.001634842004646,0.06632716897614},default.rate_range={8.001584972796374E-4,9.999701183629223E-4},default.rate=9.243991442895572E-4,length=0.030999671663742515,posterior=0.9931388888888889,location.rate_95%_HPD={0.6088710474079364,1.048525471806728},location.rate_median=0.8158783750236653,height_median=0.21031909679761351,location.set.prob={1.0},height_range={0.15087213137690653,0.291674625818794},location.rate=0.820962704615837,height_95%_HPD={0.17501226572864992,0.24979616216305334},default.rate_median=9.267435091821213E-4,length_median=0.02801495414605,location="RJ",location.prob=1.0,location.set={"RJ"},location.rate_range={0.4199263066583453,1.3782426490797912},height=0.21125554028916269]:0.005087790602877,(339[&length_range={2.981137321384E-4,0.133986732052},default.rate_95%_HPD={8.535417156658662E-4,9.999635770142521E-4},length_95%_HPD={0.001446547133506,0.06701258451796},default.rate_range={8.001584972796374E-4,9.999701183629223E-4},default.rate=9.243621626513629E-4,length=0.031942040865535225,location.rate_95%_HPD={0.6089697149275124,1.048525471806728},location.rate_median=0.8160049907200903,height_median=0.15068493150693008,location.set.prob={1.0},height_range={0.15068493150678935,0.15068493150704038},location.rate=0.8210190234927494,height_95%_HPD={0.15068493150687384,0.15068493150698598},default.rate_median=9.267216800386625E-4,length_median=0.02907900275256,location="RJ",location.prob=1.0,location.set={"RJ"},location.rate_range={0.4199263066583453,1.3782426490797912},height=0.15068493150692897]:0.01748939029463,((375[&length_range={0.008221567649919,0.1218060036683},default.rate_95%_HPD={8.535417156658662E-4,9.999635770142521E-4},length_95%_HPD={0.008221567649919,0.05487621480346},default.rate_range={8.001584972796374E-4,9.999701183629223E-4},default.rate=9.243621626513629E-4,length=0.026458445257345323,location.rate_95%_HPD={0.6089697149275124,1.048525471806728},location.rate_median=0.8160049907200903,height_median=0.10136986301381501,location.set.prob={1.0},height_range={0.10136986301367934,0.10136986301392659},location.rate=0.8210190234927494,height_95%_HPD={0.10136986301375644,0.10136986301387019},default.rate_median=9.267216800386625E-4,length_median=0.022653591605239998,location="RJ",location.prob=1.0,location.set={"RJ"},location.rate_range={0.4199263066583453,1.3782426490797912},height=0.10136986301381362]:0.009517358975219,374[&length_range={2.389567847053E-6,0.1104806332197},default.rate_95%_HPD={8.535417156658662E-4,9.999635770142521E-4},length_95%_HPD={2.389567847053E-6,0.04633659311733},default.rate_range={8.001584972796374E-4,9.999701183629223E-4},default.rate=9.243621626513629E-4,length=0.018091996245448886,location.rate_95%_HPD={0.6089697149275124,1.048525471806728},location.rate_median=0.8160049907200903,height_median=0.10958904109588707,location.set.prob={1.0},height_range={0.10958904109574935,0.10958904109599693},location.rate=0.8210190234927494,height_95%_HPD={0.10958904109582973,0.10958904109594331},default.rate_median=9.267216800386625E-4,length_median=0.014365455482045,location="RJ",location.prob=1.0,location.set={"RJ"},location.rate_range={0.4199263066583453,1.3782426490797912},height=0.10958904109588626]:0.001298180893147)[&length_range={1.855841897588E-6,0.09780307656744},default.rate_95%_HPD={8.529039732305027E-4,9.99242195271157E-4},length_95%_HPD={1.855841897588E-6,0.0426504613644},default.rate_range={8.001584972796374E-4,9.999635770142521E-4},default.rate=9.245614765781186E-4,length=0.01586031097219446,posterior=0.37183333333333335,location.rate_95%_HPD={0.6168706024402064,1.057113550270446},location.rate_median=0.816480034946661,height_median=0.11865577016025458,location.set.prob={1.0},height_range={0.10959143066373506,0.1885183046505135},location.rate=0.8222587802249225,height_95%_HPD={0.10959143066373506,0.1432381062781593},default.rate_median=9.267477464125291E-4,length_median=0.0121809770258,location="RJ",location.prob=1.0,location.set={"RJ"},location.rate_range={0.4199263066583453,1.3058133782516244},height=0.12170603274707414]:0.008051918834967,367[&length_range={7.033184599298E-7,0.1074787138777},default.rate_95%_HPD={8.535417156658662E-4,9.999635770142521E-4},length_95%_HPD={7.033184599298E-7,0.04535981161174},default.rate_range={8.001584972796374E-4,9.999701183629223E-4},default.rate=9.243621626513629E-4,length=0.016634050522790763,location.rate_95%_HPD={0.6089697149275124,1.048525471806728},location.rate_median=0.8160049907200903,height_median=0.11232876712324452,location.set.prob={1.0},height_range={0.11232876712310436,0.11232876712335232},location.rate=0.8210190234927494,height_95%_HPD={0.11232876712318635,0.11232876712330003},default.rate_median=9.267216800386625E-4,length_median=0.01274547211445,location="RJ",location.prob=1.0,location.set={"RJ"},location.rate_range={0.4199263066583453,1.3782426490797912},height=0.11232876712324391]:0.006610373700756)[&length_range={3.485934506963E-4,0.1526127944483},default.rate_95%_HPD={8.535417156658662E-4,9.999635770142521E-4},length_95%_HPD={0.006223183498398,0.08295288816167},default.rate_range={8.001584972796374E-4,9.999701183629223E-4},default.rate=9.243595231073417E-4,length=0.0442714475623939,posterior=0.9999166666666667,location.rate_95%_HPD={0.6090127697887582,1.048525471806728},location.rate_median=0.816007156662285,height_median=0.13598434936472492,location.set.prob={1.0},height_range={0.11233012850370605,0.22317586668214076},location.rate=0.8210129234427466,height_95%_HPD={0.11285509181261022,0.16736448710358603},default.rate_median=9.267159218301538E-4,length_median=0.04237969359865,location="RJ",location.prob=1.0,location.set={"RJ"},location.rate_range={0.4199263066583453,1.3782426490797912},height=0.13833981963313197]:0.04923518097756)[&length_range={1.788643360921E-4,0.1449313772442},default.rate_95%_HPD={8.535162879481442E-4,9.999701183629223E-4},length_95%_HPD={0.001728899349272,0.08370979515581},default.rate_range={8.001584972796374E-4,9.999701183629223E-4},default.rate=9.243678528646751E-4,length=0.039519128743270605,posterior=0.9979444444444444,location.rate_95%_HPD={0.6090127697887582,1.048525471806728},location.rate_median=0.8160049907200903,height_median=0.1797551321347938,location.set.prob={1.0},height_range={0.1509830452390859,0.2725584612204139},location.rate=0.8210153246179317,height_95%_HPD={0.15228634696616616,0.21770410214104507},default.rate_median=9.26728152294597E-4,length_median=0.035957831146245,location="RJ",location.prob=1.0,location.set={"RJ"},location.rate_range={0.4199263066583453,1.3782426490797912},height=0.1825930043964981]:0.03267816025419)[&length_range={1.779941201627E-5,0.09080171011017},default.rate_95%_HPD={8.553411648535997E-4,9.990501471678571E-4},length_95%_HPD={1.779941201627E-5,0.04429068034973},default.rate_range={8.002136259912647E-4,9.998995367625307E-4},default.rate=9.25765185647584E-4,length=0.01602287266444321,posterior=0.10005555555555555,location.rate_95%_HPD={0.6011547252476376,1.036357265941034},location.rate_median=0.815586005870057,height_median=0.22872340543846145,location.set.prob={1.0},height_range={0.17397847702864344,0.29996133808947456},location.rate=0.8223107458349029,height_95%_HPD={0.19406609369306038,0.26416526129872403},default.rate_median=9.289181224878403E-4,length_median=0.01215805180171,location="RJ",location.prob=1.0,location.set={"RJ"},location.rate_range={0.454062011037196,1.3058133782516244},height=0.22928000174159738]:0.0272152410082)[&length_range={9.655015518556E-6,0.1076758943321},default.rate_95%_HPD={8.580635559621442E-4,9.999667935320232E-4},length_95%_HPD={9.655015518556E-6,0.05612828333686},default.rate_range={8.001584972796374E-4,9.999701183629223E-4},default.rate=9.281059622507821E-4,length=0.02356244716523336,posterior=0.3338055555555556,location.rate_95%_HPD={0.6179990130276538,1.0576635245489707},location.rate_median=0.8196110416836898,height_median=0.2349682656166927,location.set.prob={1.0},height_range={0.17127869407922802,0.3020163356414559},location.rate=0.824830867860464,height_95%_HPD={0.2029209556179558,0.26955243507365906},default.rate_median=9.307186251190323E-4,length_median=0.02046435359298,location="RJ",location.prob=1.0,location.set={"RJ"},location.rate_range={0.48229774185424407,1.2769658285100023},height=0.23520379784193965]:0.01563905766723)[&length_range={2.045198586542E-6,0.09721229082225},default.rate_95%_HPD={8.564467058353013E-4,9.999480256426576E-4},length_95%_HPD={2.045198586542E-6,0.0446577553813},default.rate_range={8.002136259912647E-4,9.999667935320232E-4},default.rate=9.266657090831327E-4,length=0.01891609823926261,posterior=0.42944444444444446,location.rate_95%_HPD={0.6179294216689462,1.0580497928228756},location.rate_median=0.8197837989320296,height_median=0.2516580207671024,location.set.prob={1.0},height_range={0.2116573280090156,0.3159233819719911},location.rate=0.8245589372609744,height_95%_HPD={0.22534850609633605,0.2791988600915921},default.rate_median=9.289307073068212E-4,length_median=0.016526689236720002,location="RJ",location.prob=1.0,location.set={"RJ"},location.rate_range={0.4199263066583453,1.3782426490797912},height=0.25199447785241913]:0.0114920267748,(((329[&length_range={1.991777340337E-4,0.09939799896429},default.rate_95%_HPD={8.535417156658662E-4,9.999635770142521E-4},length_95%_HPD={7.924312880693E-4,0.04819952363971},default.rate_range={8.001584972796374E-4,9.999701183629223E-4},default.rate=9.243621626513629E-4,length=0.02236494242485963,location.rate_95%_HPD={0.6089697149275124,1.048525471806728},location.rate_median=0.8160049907200903,height_median=0.16986301369865903,location.set.prob={1.0},height_range={0.16986301369851936,0.16986301369877005},location.rate=0.8210190234927494,height_95%_HPD={0.16986301369860368,0.16986301369871437},default.rate_median=9.267216800386625E-4,length_median=0.02013753305156,location="RJ",location.prob=1.0,location.set={"RJ"},location.rate_range={0.4199263066583453,1.3782426490797912},height=0.1698630136987342]:0.05016639294155,(412[&length_range={0.003972127560312,0.2660912279459},default.rate_95%_HPD={8.535417156658662E-4,9.999635770142521E-4},length_95%_HPD={0.02957583665408,0.1982736277651},default.rate_range={8.001584972796374E-4,9.999701183629223E-4},default.rate=9.243621626513629E-4,length=0.11639319778968729,location.rate_95%_HPD={0.6089697149275124,1.048525471806728},location.rate_median=0.8160049907200903,height_median=0.02191780821931366,location.set.prob={1.0},height_range={0.021917808219174828,0.02191780821946293},location.rate=0.8210190234927494,height_95%_HPD={0.02191780821923689,0.0219178082193906},default.rate_median=9.267216800386625E-4,length_median=0.1145176035779,location="RJ",location.prob=1.0,location.set={"RJ"},location.rate_range={0.4199263066583453,1.3782426490797912},height=0.021917808219313717]:0.05091288933743,413[&length_range={0.003972127560312,0.2346728115411},default.rate_95%_HPD={8.535417156658662E-4,9.999635770142521E-4},length_95%_HPD={0.03598260553818,0.1751027589359},default.rate_range={8.001584972796374E-4,9.999701183629223E-4},default.rate=9.243621626513629E-4,length=0.10813155382058041,location.rate_95%_HPD={0.6089697149275124,1.048525471806728},location.rate_median=0.8160049907200903,height_median=0.02191780821931366,location.set.prob={1.0},height_range={0.021917808219179047,0.021917808219448},location.rate=0.8210190234927494,height_95%_HPD={0.021917808219236556,0.02191780821938949},default.rate_median=9.267216800386625E-4,length_median=0.10892832805915,location="RJ",location.prob=1.0,location.set={"RJ"},location.rate_range={0.4199263066583453,1.3782426490797912},height=0.021917808219313804]:0.05091288933743)[&length_range={7.253706458349E-6,0.1989537852778},default.rate_95%_HPD={8.557360747906768E-4,9.995240782617763E-4},length_95%_HPD={7.253706458349E-6,0.1065616717796},default.rate_range={8.012081796128021E-4,9.999667935320232E-4},default.rate=9.265734541552901E-4,length=0.04682820451214137,posterior=0.48447222222222225,location.rate_95%_HPD={0.6135344370537591,1.0499972743935087},location.rate_median=0.8206207687900455,height_median=0.10883710525113299,location.set.prob={1.0},height_range={0.02588993577966403,0.21866277308264992},location.rate=0.8249288104150897,height_95%_HPD={0.04596146671451384,0.16801962054349306},default.rate_median=9.289507141731383E-4,length_median=0.0419163926881,location="RJ",location.prob=1.0,location.set={"RJ"},location.rate_range={0.4524374179460277,1.3782426490797912},height=0.10855204792544605]:0.1471987090835)[&length_range={1.435113054318E-5,0.05139140751912},default.rate_95%_HPD={8.484233274471983E-4,9.96719430957628E-4},length_95%_HPD={1.435113054318E-5,0.02890822625567},default.rate_range={8.020156960840056E-4,9.995079540456799E-4},default.rate=9.209492253344988E-4,length=0.010400722973542423,posterior=0.03305555555555555,location.rate_95%_HPD={0.5922811799716842,1.033286017551648},location.rate_median=0.8051228082760709,height_median=0.1838613043083457,location.set.prob={1.0},height_range={0.17031220756605503,0.22260059928702597},location.rate=0.8151927861292089,height_95%_HPD={0.1708801096384715,0.20500045949697193},default.rate_median=9.236471132493599E-4,length_median=0.0077987496512005,location="RJ",location.prob=1.0,location.set={"RJ"},location.rate_range={0.5023934454709887,1.2734095880145768},height=0.18582360035591386]:0.00320585768254,356[&length_range={5.154826788617E-7,0.1217834017425},default.rate_95%_HPD={8.535417156658662E-4,9.999635770142521E-4},length_95%_HPD={5.154826788617E-7,0.07022716421746},default.rate_range={8.001584972796374E-4,9.999701183629223E-4},default.rate=9.243621626513629E-4,length=0.02755149619347569,location.rate_95%_HPD={0.6089697149275124,1.048525471806728},location.rate_median=0.8160049907200903,height_median=0.1205479452055439,location.set.prob={1.0},height_range={0.12054794520540635,0.12054794520565276},location.rate=0.8210190234927494,height_95%_HPD={0.1205479452054889,0.12054794520560103},default.rate_median=9.267216800386625E-4,length_median=0.021916585360675,location="RJ",location.prob=1.0,location.set={"RJ"},location.rate_range={0.4199263066583453,1.3782426490797912},height=0.12054794520554418]:0.1026873191172)[&length_range={4.961451356367E-6,0.1182990515035},default.rate_95%_HPD={8.535417156658662E-4,9.999701183629223E-4},length_95%_HPD={0.01861119794311,0.08553109477498},default.rate_range={8.001584972796374E-4,9.999701183629223E-4},default.rate=9.243878714918985E-4,length=0.0554332611437005,posterior=0.9876666666666667,location.rate_95%_HPD={0.6094263659131346,1.0486592910596106},location.rate_median=0.8162762637464422,height_median=0.19384099116626763,location.set.prob={1.0},height_range={0.170074542146614,0.2746757362784239},location.rate=0.8213153553345502,height_95%_HPD={0.1711158740842959,0.22532010043072298},default.rate_median=9.26736302919919E-4,length_median=0.056613712037675,location="RJ",location.prob=1.0,location.set={"RJ"},location.rate_range={0.4199263066583453,1.3782426490797912},height=0.19618891394403046]:0.01844617157443,310[&length_range={2.828155733819E-4,0.07001180518116},default.rate_95%_HPD={8.535417156658662E-4,9.999635770142521E-4},length_95%_HPD={0.002278351038271,0.03685045970544},default.rate_range={8.001584972796374E-4,9.999701183629223E-4},default.rate=9.243621626513629E-4,length=0.018714541352008413,location.rate_95%_HPD={0.6089697149275124,1.048525471806728},location.rate_median=0.8160049907200903,height_median=0.23287671232878887,location.set.prob={1.0},height_range={0.23287671232864937,0.23287671232890006},location.rate=0.8210190234927494,height_95%_HPD={0.23287671232873391,0.23287671232884374},default.rate_median=9.267216800386625E-4,length_median=0.01735237741011,location="RJ",location.prob=1.0,location.set={"RJ"},location.rate_range={0.4199263066583453,1.3782426490797912},height=0.23287671232890533]:0.008804723568389)[&length_range={2.989879944263E-4,0.09285502028128},default.rate_95%_HPD={8.533107644648932E-4,9.998614271861084E-4},length_95%_HPD={0.002936683093808,0.04168726652916},default.rate_range={8.001584972796374E-4,9.999701183629223E-4},default.rate=9.243223540020264E-4,length=0.020943442828486685,posterior=0.9955833333333334,location.rate_95%_HPD={0.609069584220375,1.048525471806728},location.rate_median=0.8161867644679286,height_median=0.2502919965132092,location.set.prob={1.0},height_range={0.2331595279021192,0.3028885175099985},location.rate=0.8212282751667142,height_95%_HPD={0.23512434903185217,0.269804267113988},default.rate_median=9.266727220614192E-4,length_median=0.01939951415581,location="RJ",location.prob=1.0,location.set={"RJ"},location.rate_range={0.4199263066583453,1.3782426490797912},height=0.2516493495623644]:0.0135173716088)[&length_range={1.16320470428E-6,0.05950333589094},default.rate_95%_HPD={8.562396858400572E-4,9.999322246495128E-4},length_95%_HPD={1.16320470428E-6,0.02361846186714},default.rate_range={8.003536937556437E-4,9.999322246495128E-4},default.rate=9.264122970235933E-4,length=0.008282527474428907,posterior=0.20622222222222222,location.rate_95%_HPD={0.614639829340787,1.0439029829197233},location.rate_median=0.8157384621435751,height_median=0.26959789912980336,location.set.prob={0.9998653017241379,1.3469827586206896E-4},height_range={0.2406175709961232,0.33038705924093004},location.rate=0.8218880905385911,height_95%_HPD={0.2498063281086665,0.29262472423604063},default.rate_median=9.285267203917563E-4,length_median=0.006134985002528,location="RJ",location.prob=0.9998653017241379,location.set={"RJ","South"},location.rate_range={0.454062011037196,1.2463839678862492},height=0.2705203460574383]:0.0102885468737)[&length_range={8.075477919917E-5,0.1675851950746},default.rate_95%_HPD={8.535162879481442E-4,9.999701183629223E-4},length_95%_HPD={0.001867033263886,0.06062128837621},default.rate_range={8.001584972796374E-4,9.999701183629223E-4},default.rate=9.243498871705047E-4,length=0.026525224225386775,posterior=0.9942222222222222,location.rate_95%_HPD={0.609069584220375,1.0485053770273742},location.rate_median=0.8160457447683102,height_median=0.27719773380006285,location.set.prob={2.793920429146178E-5,0.9990221278497988,8.381761287438534E-5,1.1175681716584712E-4,3.352704514975414E-4,4.190880643719267E-4},height_range={0.24336665385984202,0.34569703374317},location.rate=0.8210447038626162,height_95%_HPD={0.2558830537459871,0.3039104311388907},default.rate_median=9.267268108219765E-4,length_median=0.02271089543668,location="RJ",location.prob=0.9990221278497988,location.set={"CentreWest","RJ","South","North","Southeast","Northeast"},location.rate_range={0.4199263066583453,1.3782426490797912},height=0.27847480021159976]:0.04625439958617,((362[&length_range={0.04109622937104,0.1510289823093},default.rate_95%_HPD={8.535417156658662E-4,9.999635770142521E-4},length_95%_HPD={0.04109622937104,0.08330197773394},default.rate_range={8.001584972796374E-4,9.999701183629223E-4},default.rate=9.243621626513629E-4,length=0.0567683287121041,location.rate_95%_HPD={0.6089697149275124,1.048525471806728},location.rate_median=0.8160049907200903,height_median=0.11780821917818657,location.set.prob={1.0},height_range={0.11780821917802392,0.11780821917831902},location.rate=0.8210190234927494,height_95%_HPD={0.11780821917812584,0.11780821917824569},default.rate_median=9.267216800386625E-4,length_median=0.053211023700270005,location="RJ",location.prob=1.0,location.set={"RJ"},location.rate_range={0.4199263066583453,1.3782426490797912},height=0.11780821917818687]:0.07133839774262,332[&length_range={3.389602283022E-7,0.1099330918985},default.rate_95%_HPD={8.535417156658662E-4,9.999635770142521E-4},length_95%_HPD={3.389602283022E-7,0.04220608732312},default.rate_range={8.001584972796374E-4,9.999701183629223E-4},default.rate=9.243621626513629E-4,length=0.01567243830128827,location.rate_95%_HPD={0.6089697149275124,1.048525471806728},location.rate_median=0.8160049907200903,height_median=0.15890410958900225,location.set.prob={1.0},height_range={0.15890410958883894,0.15890410958912426},location.rate=0.8210190234927494,height_95%_HPD={0.1589041095889417,0.1589041095890606},default.rate_median=9.267216800386625E-4,length_median=0.012115133289455,location="RJ",location.prob=1.0,location.set={"RJ"},location.rate_range={0.4199263066583453,1.3782426490797912},height=0.15890410958900092]:0.0302425073318)[&length_range={0.002103355395329,0.2007448853821},default.rate_95%_HPD={8.535417156658662E-4,9.999635770142521E-4},length_95%_HPD={0.02270951342071,0.1222491173154},default.rate_range={8.001584972796374E-4,9.999701183629223E-4},default.rate=9.243621626513629E-4,length=0.07189053345812398,posterior=1.0,location.rate_95%_HPD={0.6089697149275124,1.048525471806728},location.rate_median=0.8160049907200903,height_median=0.1710192428784519,location.set.prob={2.777777777777778E-5,0.9993055555555556,1.1111111111111112E-4,3.8888888888888887E-4,1.6666666666666666E-4},height_range={0.15890444854924507,0.268837201487555},location.rate=0.8210190234927494,height_95%_HPD={0.15890444854924507,0.20111019691205878},default.rate_median=9.267216800386625E-4,length_median=0.070888041043075,location="RJ",location.prob=0.9993055555555556,location.set={"CentreWest","RJ","South","Southeast","Northeast"},location.rate_range={0.4199263066583453,1.3782426490797912},height=0.1745765478902911]:0.1201066568866,((((349[&length_range={8.737718009403E-4,0.1002602807888},default.rate_95%_HPD={8.535417156658662E-4,9.999635770142521E-4},length_95%_HPD={0.00465052392714,0.05419809459896},default.rate_range={8.001584972796374E-4,9.999701183629223E-4},default.rate=9.243621626513629E-4,length=0.02724580549547183,location.rate_95%_HPD={0.6089697149275124,1.048525471806728},location.rate_median=0.8160049907200903,height_median=0.13698630136991582,location.set.prob={1.0},height_range={0.13698630136977574,0.13698630137003992},location.rate=0.8210190234927494,height_95%_HPD={0.13698630136985968,0.13698630136997136},default.rate_median=9.267216800386625E-4,length_median=0.02541916929046,location="RJ",location.prob=1.0,location.set={"RJ"},location.rate_range={0.4199263066583453,1.3782426490797912},height=0.136986301369878]:0.05932015664149,(351[&length_range={9.38996542299E-7,0.07050125628277},default.rate_95%_HPD={8.535417156658662E-4,9.999635770142521E-4},length_95%_HPD={9.38996542299E-7,0.02219573849941},default.rate_range={8.001584972796374E-4,9.999701183629223E-4},default.rate=9.243621626513629E-4,length=0.007742979903301945,location.rate_95%_HPD={0.6089697149275124,1.048525471806728},location.rate_median=0.8160049907200903,height_median=0.13698630136991596,location.set.prob={1.0},height_range={0.13698630136977075,0.13698630137003892},location.rate=0.8210190234927494,height_95%_HPD={0.13698630136986079,0.1369863013699728},default.rate_median=9.267216800386625E-4,length_median=0.005643967684832,location="RJ",location.prob=1.0,location.set={"RJ"},location.rate_range={0.4199263066583453,1.3782426490797912},height=0.13698630136987835]:0.04678862747341,350[&length_range={9.38996542299E-7,0.07050125628277},default.rate_95%_HPD={8.535417156658662E-4,9.999635770142521E-4},length_95%_HPD={9.38996542299E-7,0.02215277508187},default.rate_range={8.001584972796374E-4,9.999701183629223E-4},default.rate=9.243621626513629E-4,length=0.0077384834458378605,location.rate_95%_HPD={0.6089697149275124,1.048525471806728},location.rate_median=0.8160049907200903,height_median=0.13698630136991596,location.set.prob={1.0},height_range={0.13698630136977075,0.13698630137003892},location.rate=0.8210190234927494,height_95%_HPD={0.13698630136986079,0.1369863013699728},default.rate_median=9.267216800386625E-4,length_median=0.005643967684832,location="RJ",location.prob=1.0,location.set={"RJ"},location.rate_range={0.4199263066583453,1.3782426490797912},height=0.13698630136987833]:0.04678862747341)[&length_range={3.53843178135E-5,0.09602572476368},default.rate_95%_HPD={8.53580515590163E-4,9.999701183629223E-4},length_95%_HPD={8.505125663437E-4,0.04302801929823},default.rate_range={8.001584972796374E-4,9.999701183629223E-4},default.rate=9.243574552545516E-4,length=0.01953144564627609,posterior=0.9994722222222222,location.rate_95%_HPD={0.6089228052225318,1.048525471806728},location.rate_median=0.8160299448311885,height_median=0.14262356197642095,location.set.prob={1.0},height_range={0.13698724036651821,0.207487557652694},location.rate=0.8210350723692901,height_95%_HPD={0.13698724036651821,0.15913714377294708},default.rate_median=9.267183110494773E-4,length_median=0.0173654390081,location="RJ",location.prob=1.0,location.set={"RJ"},location.rate_range={0.4199263066583453,1.3782426490797912},height=0.1447200649780925]:0.01253152916808)[&length_range={2.996248518677E-4,0.1217638207086},default.rate_95%_HPD={8.535417156658662E-4,9.999635770142521E-4},length_95%_HPD={0.006628173759969,0.07565649164643},default.rate_range={8.001584972796374E-4,9.999701183629223E-4},default.rate=9.243630704633464E-4,length=0.0409066444285985,posterior=0.9992777777777778,location.rate_95%_HPD={0.6090127697887582,1.048525471806728},location.rate_median=0.8159598884643783,height_median=0.1624233660563463,location.set.prob={1.0},height_range={0.13786007317085064,0.23724658215872813},location.rate=0.8209961111253741,height_95%_HPD={0.14172767827558375,0.19123884057916468},default.rate_median=9.267257177841436E-4,length_median=0.039598165207025,location="RJ",location.prob=1.0,location.set={"RJ"},location.rate_range={0.4199263066583453,1.3782426490797912},height=0.1642428004387626]:0.01778024394194,418[&length_range={0.09726284288545,0.2763035001116},default.rate_95%_HPD={8.535417156658662E-4,9.999635770142521E-4},length_95%_HPD={0.1524616095433,0.2348825798512},default.rate_range={8.001584972796374E-4,9.999701183629223E-4},default.rate=9.243621626513629E-4,length=0.19426862343528659,location.rate_95%_HPD={0.6089697149275124,1.048525471806728},location.rate_median=0.8160049907200903,height_median=0.002739726027356726,location.set.prob={1.0},height_range={0.0027397260272033486,0.002739726027498446},location.rate=0.8210190234927494,height_95%_HPD={0.002739726027274958,0.002739726027436995},default.rate_median=9.267216800386625E-4,length_median=0.1946984410829,location="RJ",location.prob=1.0,location.set={"RJ"},location.rate_range={0.4199263066583453,1.3782426490797912},height=0.002739726027357105]:0.211346975926)[&length_range={8.277385632471E-7,0.1048756768185},default.rate_95%_HPD={8.542796596196341E-4,9.99431202765129E-4},length_95%_HPD={8.277385632471E-7,0.04912418270847},default.rate_range={8.001584972796374E-4,9.999480256426576E-4},default.rate=9.25240511211494E-4,length=0.019910600862224223,posterior=0.2991666666666667,location.rate_95%_HPD={0.6142399610434698,1.0518088936035659},location.rate_median=0.816958640768936,height_median=0.19314536132976798,location.set.prob={1.0},height_range={0.14558684444060072,0.2596554531291357},location.rate=0.8215686925064003,height_95%_HPD={0.15942232369014303,0.22547117330843552},default.rate_median=9.276192768856979E-4,length_median=0.016811932085645,location="RJ",location.prob=1.0,location.set={"RJ"},location.rate_range={0.4297017559594527,1.3058133782516244},height=0.1933422674876904]:0.01761370930568,(320[&length_range={5.391959064572E-4,0.09540999431727},default.rate_95%_HPD={8.535417156658662E-4,9.999635770142521E-4},length_95%_HPD={0.004433347625247,0.05003181370314},default.rate_range={8.001584972796374E-4,9.999701183629223E-4},default.rate=9.243621626513629E-4,length=0.02551750304993173,location.rate_95%_HPD={0.6089697149275124,1.048525471806728},location.rate_median=0.8160049907200903,height_median=0.1945205479453307,location.set.prob={1.0},height_range={0.19452054794518975,0.19452054794544993},location.rate=0.8210190234927494,height_95%_HPD={0.19452054794527596,0.19452054794538604},default.rate_median=9.267216800386625E-4,length_median=0.02390002976382,location="RJ",location.prob=1.0,location.set={"RJ"},location.rate_range={0.4199263066583453,1.3782426490797912},height=0.19452054794523752]:0.02741925230506,(354[&length_range={8.796644179743E-8,0.09661984498945},default.rate_95%_HPD={8.535417156658662E-4,9.999635770142521E-4},length_95%_HPD={8.796644179743E-8,0.04330688915699},default.rate_range={8.001584972796374E-4,9.999701183629223E-4},default.rate=9.243621626513629E-4,length=0.015543159674017547,location.rate_95%_HPD={0.6089697149275124,1.048525471806728},location.rate_median=0.8160049907200903,height_median=0.12876712328761614,location.set.prob={1.0},height_range={0.12876712328746975,0.12876712328773393},location.rate=0.8210190234927494,height_95%_HPD={0.1287671232875598,0.12876712328767215},default.rate_median=9.267216800386625E-4,length_median=0.011731732104349999,location="RJ",location.prob=1.0,location.set={"RJ"},location.rate_range={0.4199263066583453,1.3782426490797912},height=0.12876712328761628]:0.006812591367073,(399[&length_range={0.03288015971112,0.1710526642577},default.rate_95%_HPD={8.535417156658662E-4,9.999635770142521E-4},length_95%_HPD={0.03288015971112,0.09706461733006},default.rate_range={8.001584972796374E-4,9.999701183629223E-4},default.rate=9.243621626513629E-4,length=0.06107521253510755,location.rate_95%_HPD={0.6089697149275124,1.048525471806728},location.rate_median=0.8160049907200903,height_median=0.0630136986301294,location.set.prob={1.0},height_range={0.06301369862997974,0.06301369863024986},location.rate=0.8210190234927494,height_95%_HPD={0.06301369863007089,0.06301369863018608},default.rate_median=9.267216800386625E-4,length_median=0.05892959182258,location="RJ",location.prob=1.0,location.set={"RJ"},location.rate_range={0.4199263066583453,1.3782426490797912},height=0.06301369863012936]:0.03348216817336,386[&length_range={3.447382375288E-6,0.121852131278},default.rate_95%_HPD={8.535417156658662E-4,9.999635770142521E-4},length_95%_HPD={6.401839485345E-6,0.06460271972683},default.rate_range={8.001584972796374E-4,9.999701183629223E-4},default.rate=9.243621626513629E-4,length=0.02825651137378166,location.rate_95%_HPD={0.6089697149275124,1.048525471806728},location.rate_median=0.8160049907200903,height_median=0.09589041095887296,location.set.prob={1.0},height_range={0.09589041095872775,0.09589041095899392},location.rate=0.8210190234927494,height_95%_HPD={0.09589041095881584,0.09589041095892903},default.rate_median=9.267216800386625E-4,length_median=0.026058410223705,location="RJ",location.prob=1.0,location.set={"RJ"},location.rate_range={0.4199263066583453,1.3782426490797912},height=0.09589041095887293]:6.054558446209E-4)[&length_range={1.803804604239E-6,0.1214044707492},default.rate_95%_HPD={8.54438175774658E-4,9.999701183629223E-4},length_95%_HPD={1.078912156247E-5,0.06256094678821},default.rate_range={8.002136259912647E-4,9.999701183629223E-4},default.rate=9.250600631206463E-4,length=0.030343520648125476,posterior=0.7294444444444445,location.rate_95%_HPD={0.6118312583629907,1.048525471806728},location.rate_median=0.8170151143657636,height_median=0.11337235740363347,location.set.prob={0.9999619192688499,3.808073115003808E-5},height_range={0.09589385834119224,0.194799605864997},location.rate=0.8221374929168757,height_95%_HPD={0.09589385834119224,0.14336604447185836},default.rate_median=9.272878499417259E-4,length_median=0.029332834390184997,location="RJ",location.prob=0.9999619192688499,location.set={"RJ","Southeast"},location.rate_range={0.4199263066583453,1.3782426490797912},height=0.11591752815756344]:0.0390838478512)[&length_range={5.535250610555E-4,0.1364032122469},default.rate_95%_HPD={8.535417156658662E-4,9.999635770142521E-4},length_95%_HPD={0.009738746124919,0.09347403424729},default.rate_range={8.001584972796374E-4,9.999701183629223E-4},default.rate=9.243608525504905E-4,length=0.05163130995382043,posterior=0.9988888888888889,location.rate_95%_HPD={0.6089228052225318,1.048525471806728},location.rate_median=0.8160717143410636,height_median=0.14485923232003503,location.set.prob={1.0},height_range={0.12876721125407964,0.23406636288782978},location.rate=0.8210595194893952,height_95%_HPD={0.12877483020740133,0.17741626194117638},default.rate_median=9.26728152294597E-4,length_median=0.051388097732085,location="RJ",location.prob=1.0,location.set={"RJ"},location.rate_range={0.4199263066583453,1.3782426490797912},height=0.14818830193870366]:0.0863600855957)[&length_range={6.480517869556E-8,0.05149453979531},default.rate_95%_HPD={8.499800491461092E-4,9.992763181923808E-4},length_95%_HPD={6.480517869556E-8,0.02476909130073},default.rate_range={8.002136259912647E-4,9.99932045045759E-4},default.rate=9.216250352511141E-4,length=0.008788348980258669,posterior=0.10494444444444445,location.rate_95%_HPD={0.5986050951648689,1.035504678301768},location.rate_median=0.8131100695844437,height_median=0.2142002908855187,location.set.prob={1.0},height_range={0.19505974385180758,0.2658013359642591},location.rate=0.8168971218557739,height_95%_HPD={0.19726299089658195,0.23643710092549142},default.rate_median=9.244721255136611E-4,length_median=0.006444210954786,location="RJ",location.prob=1.0,location.set={"RJ"},location.rate_range={0.4297017559594527,1.2463839678862492},height=0.21580704225847924]:0.009760611008624)[&length_range={1.115311607811E-4,0.1716660329655},default.rate_95%_HPD={8.535417156658662E-4,9.999667935320232E-4},length_95%_HPD={7.921431846308E-4,0.04698973688081},default.rate_range={8.001584972796374E-4,9.999701183629223E-4},default.rate=9.24353031327812E-4,length=0.021466825476316065,posterior=0.9996388888888889,location.rate_95%_HPD={0.6089228052225318,1.048525471806728},location.rate_median=0.8160028247778955,height_median=0.22358290564001593,location.set.prob={0.9999722121877345,2.7787812265540334E-5},height_range={0.19534656060471906,0.28993054226263093},location.rate=0.8210055456495174,height_95%_HPD={0.20191031654111502,0.25100151021516504},default.rate_median=9.267024086444194E-4,length_median=0.01897965070259,location="RJ",location.prob=0.9999722121877345,location.set={"RJ","Northeast"},location.rate_range={0.4199263066583453,1.3782426490797912},height=0.2248407194023692]:0.01852999401466,(402[&length_range={0.03180635408125,0.2393568633813},default.rate_95%_HPD={8.535417156658662E-4,9.999635770142521E-4},length_95%_HPD={0.0676836834234,0.1770089963442},default.rate_range={8.001584972796374E-4,9.999701183629223E-4},default.rate=9.243621626513629E-4,length=0.12378552648537493,location.rate_95%_HPD={0.6089697149275124,1.048525471806728},location.rate_median=0.8160049907200903,height_median=0.05205479452069994,location.set.prob={1.0},height_range={0.05205479452056738,0.05205479452084549},location.rate=0.8210190234927494,height_95%_HPD={0.05205479452062223,0.0520547945207781},default.rate_median=9.267216800386625E-4,length_median=0.1237063033034,location="RJ",location.prob=1.0,location.set={"RJ"},location.rate_range={0.4199263066583453,1.3782426490797912},height=0.052054794520700026]:0.1369835374922,((384[&length_range={6.529301527516E-6,0.1606699497283},default.rate_95%_HPD={8.535417156658662E-4,9.999635770142521E-4},length_95%_HPD={6.529301527516E-6,0.09868897001342},default.rate_range={8.001584972796374E-4,9.999701183629223E-4},default.rate=9.243621626513629E-4,length=0.051080625431343986,location.rate_95%_HPD={0.6089697149275124,1.048525471806728},location.rate_median=0.8160049907200903,height_median=0.09863013698645745,location.set.prob={1.0},height_range={0.09863013698631479,0.0986301369865869},location.rate=0.8210190234927494,height_95%_HPD={0.09863013698639983,0.09863013698651613},default.rate_median=9.267216800386625E-4,length_median=0.049489111877725,location="RJ",location.prob=1.0,location.set={"RJ"},location.rate_range={0.4199263066583453,1.3782426490797912},height=0.09863013698645663]:0.06224343034351,417[&length_range={0.06212689497939,0.2593417791019},default.rate_95%_HPD={8.535417156658662E-4,9.999635770142521E-4},length_95%_HPD={0.07990409385657,0.1911356460982},default.rate_range={8.001584972796374E-4,9.999701183629223E-4},default.rate=9.243621626513629E-4,length=0.13874469433600223,location.rate_95%_HPD={0.6089697149275124,1.048525471806728},location.rate_median=0.8160049907200903,height_median=0.01917808219172884,location.set.prob={1.0},height_range={0.019178082191554757,0.019178082191864843},location.rate=0.8210190234927494,height_95%_HPD={0.019178082191647794,0.01917808219180772},default.rate_median=9.267216800386625E-4,length_median=0.13791649534675,location="RJ",location.prob=1.0,location.set={"RJ"},location.rate_range={0.4199263066583453,1.3782426490797912},height=0.019178082191728944]:0.1416954851382)[&length_range={1.187126690963E-6,0.1453106344006},default.rate_95%_HPD={8.545120537262591E-4,9.999480256426576E-4},length_95%_HPD={1.187126690963E-6,0.08408479591043},default.rate_range={8.003536937556437E-4,9.999667935320232E-4},default.rate=9.247592995237598E-4,length=0.03653913204989663,posterior=0.42377777777777775,location.rate_95%_HPD={0.6115138310520757,1.053781119366566},location.rate_median=0.8176921465908451,height_median=0.13769555316214652,location.set.prob={0.9998033560566335,1.966439433665443E-4},height_range={0.09863666628799395,0.25928971135962775},location.rate=0.822274671343056,height_95%_HPD={0.09863666628799395,0.18329077226039753},default.rate_median=9.274553994398419E-4,length_median=0.032553306942399995,location="RJ",location.prob=0.9998033560566335,location.set={"RJ","South"},location.rate_range={0.44237803148758803,1.2769658285100023},height=0.13959930287779712]:0.02766642445261,513[&length_range={0.03746936073272,0.2551380209709},default.rate_95%_HPD={8.535417156658662E-4,9.999635770142521E-4},length_95%_HPD={0.06956408394424,0.1843800742905},default.rate_range={8.001584972796374E-4,9.999701183629223E-4},default.rate=9.243621626513629E-4,length=0.1276098358194803,location.rate_95%_HPD={0.6089697149275124,1.048525471806728},location.rate_median=0.8160049907200903,height_median=0.04383561643840045,location.set.prob={1.0},height_range={0.04383561643825301,0.04383561643853706},location.rate=0.8210190234927494,height_95%_HPD={0.0438356164383209,0.043835616438478},default.rate_median=9.267216800386625E-4,length_median=0.12749742673370001,location="South",location.prob=1.0,location.set={"South"},location.rate_range={0.4199263066583453,1.3782426490797912},height=0.04383561643840057]:0.1447043753442)[&length_range={4.371181450274E-6,0.1506261796624},default.rate_95%_HPD={8.529235869518467E-4,9.99370370584722E-4},length_95%_HPD={4.371181450274E-6,0.06538877862028},default.rate_range={8.003536937556437E-4,9.999480256426576E-4},default.rate=9.244267955781747E-4,length=0.02553653898462681,posterior=0.3289722222222222,location.rate_95%_HPD={0.5982895531343345,1.0356920410267254},location.rate_median=0.817133991050128,height_median=0.16952200141592905,location.set.prob={0.9989023051591658,0.0010132567761546906,8.443806467955755E-5},height_range={0.10225425810861366,0.275492404559328},location.rate=0.8209795818531455,height_95%_HPD={0.12416526855697096,0.21613950808768007},default.rate_median=9.270306460830293E-4,length_median=0.0209274115673,location="RJ",location.prob=0.9989023051591658,location.set={"RJ","South","Southeast"},location.rate_range={0.454062011037196,1.3058133782516244},height=0.16997594375364877]:4.983402303428E-4)[&length_range={4.970207324053E-4,0.1791355662985},default.rate_95%_HPD={8.535417156658662E-4,9.999635770142521E-4},length_95%_HPD={0.00715310132623,0.0967548915391},default.rate_range={8.001584972796374E-4,9.999701183629223E-4},default.rate=9.243638413224842E-4,length=0.051193066219447386,posterior=0.99975,location.rate_95%_HPD={0.6089697149275124,1.048525471806728},location.rate_median=0.8160028247778955,height_median=0.1942311784665396,location.set.prob={0.9958878608541024,0.003250812703175794,2.778472395876747E-4,5.834792031341169E-4},height_range={0.10891424899085905,0.29897363740937904},location.rate=0.8210221867545484,height_95%_HPD={0.14858320288130816,0.23890245262818904},default.rate_median=9.267250490278475E-4,length_median=0.04941014812656,location="RJ",location.prob=0.9958878608541024,location.set={"RJ","South","Southeast","Northeast"},location.rate_range={0.4199263066583453,1.3782426490797912},height=0.1938970692440652]:0.06119207326075)[&length_range={1.283471563529E-6,0.1399338554827},default.rate_95%_HPD={8.540809021858275E-4,9.999667935320232E-4},length_95%_HPD={1.283471563529E-6,0.05396722983195},default.rate_range={8.001584972796374E-4,9.999667935320232E-4},default.rate=9.248219724169045E-4,length=0.024358344379398256,posterior=0.8631388888888889,location.rate_95%_HPD={0.6095301312196622,1.048525471806728},location.rate_median=0.8141753209439768,height_median=0.24283236734766545,location.set.prob={3.2182280436391724E-5,0.9954944807389051,3.5400508480030893E-4,3.2182280436391724E-5,1.6091140218195863E-4,0.00392623821323979},height_range={0.19965046451495294,0.32151679387935095},location.rate=0.8195131216599552,height_95%_HPD={0.21504734349273202,0.2743343130980881},default.rate_median=9.27249807336783E-4,length_median=0.02147612871957,location="RJ",location.prob=0.9954944807389051,location.set={"CentreWest","RJ","South","North","Southeast","Northeast"},location.rate_range={0.4199263066583453,1.305622223700969},height=0.2438208595099959]:0.05902286853373)[&length_range={5.26726559591E-6,0.06659737054032},default.rate_95%_HPD={8.499943763038795E-4,9.97944986345467E-4},length_95%_HPD={5.26726559591E-6,0.03453174175022},default.rate_range={8.060774137018814E-4,9.998593984974064E-4},default.rate=9.250657286451988E-4,length=0.012903892073499087,posterior=0.017805555555555557,location.rate_95%_HPD={0.6183991685313479,1.0492892122084458},location.rate_median=0.812579643454538,height_median=0.2574669672174927,location.set.prob={1.0},height_range={0.21605700085004304,0.3128239176049542},location.rate=0.8193389388556249,height_95%_HPD={0.22904541954293908,0.28815083924583396},default.rate_median=9.288427772149348E-4,length_median=0.01020846874681,location="RJ",location.prob=1.0,location.set={"RJ"},location.rate_range={0.5067865388394612,1.305622223700969},height=0.25821886472321004]:0.002488480158439)[&length_range={1.345393972512E-4,0.04381748735673},default.rate_95%_HPD={8.567752617588805E-4,9.955019120100213E-4},length_95%_HPD={1.345393972512E-4,0.01355564550988},default.rate_range={8.515663911331209E-4,9.955019120100213E-4},default.rate=9.229750470675129E-4,length=0.006554221006750686,posterior=6.111111111111111E-4,location.rate_95%_HPD={0.6029958784489171,0.9652418711550071},location.rate_median=0.799363771697786,height_median=0.29358953260903975,location.set.prob={1.0},height_range={0.27432936767448846,0.31174175396582393},location.rate=0.8198812646551823,height_95%_HPD={0.279480173772905,0.31174175396582393},default.rate_median=9.262848274352354E-4,length_median=0.0045772560284649995,location="RJ",location.prob=1.0,location.set={"RJ"},location.rate_range={0.6029958784489171,1.068019717515867},height=0.29351517614175654]:0.005901668590735,((((397[&length_range={0.01855239439097,0.2243707463788},default.rate_95%_HPD={8.535417156658662E-4,9.999635770142521E-4},length_95%_HPD={0.04730433829686,0.1649607279916},default.rate_range={8.001584972796374E-4,9.999701183629223E-4},default.rate=9.243621626513629E-4,length=0.10893752259231632,location.rate_95%_HPD={0.6089697149275124,1.048525471806728},location.rate_median=0.8160049907200903,height_median=0.06301369863012907,location.set.prob={1.0},height_range={0.06301369862997536,0.06301369863026696},location.rate=0.8210190234927494,height_95%_HPD={0.06301369863005502,0.06301369863020401},default.rate_median=9.267216800386625E-4,length_median=0.1089935497258,location="RJ",location.prob=1.0,location.set={"RJ"},location.rate_range={0.4199263066583453,1.3782426490797912},height=0.0630136986301293]:0.1046096994922,(404[&length_range={0.0295112985004,0.2144273597413},default.rate_95%_HPD={8.535417156658662E-4,9.999635770142521E-4},length_95%_HPD={0.04931702613005,0.1484161345771},default.rate_range={8.001584972796374E-4,9.999701183629223E-4},default.rate=9.243621626513629E-4,length=0.09487287571780569,location.rate_95%_HPD={0.6089697149275124,1.048525471806728},location.rate_median=0.8160049907200903,height_median=0.0520547945206995,location.set.prob={1.0},height_range={0.052054794520552505,0.05205479452082973},location.rate=0.8210190234927494,height_95%_HPD={0.052054794520629666,0.05205479452076922},default.rate_median=9.267216800386625E-4,length_median=0.091783850911075,location="RJ",location.prob=1.0,location.set={"RJ"},location.rate_range={0.4199263066583453,1.3782426490797912},height=0.05205479452069977]:0.06313705970503,378[&length_range={1.957636930075E-6,0.1751730206952},default.rate_95%_HPD={8.535417156658662E-4,9.999635770142521E-4},length_95%_HPD={1.957636930075E-6,0.09798049322134},default.rate_range={8.001584972796374E-4,9.999701183629223E-4},default.rate=9.243621626513629E-4,length=0.045306859856603376,location.rate_95%_HPD={0.6089697149275124,1.048525471806728},location.rate_median=0.8160049907200903,height_median=0.10136986301381512,location.set.prob={1.0},height_range={0.10136986301368534,0.10136986301392736},location.rate=0.8210190234927494,height_95%_HPD={0.10136986301375694,0.10136986301387285},default.rate_median=9.267216800386625E-4,length_median=0.04201754551777,location="RJ",location.prob=1.0,location.set={"RJ"},location.rate_range={0.4199263066583453,1.3782426490797912},height=0.10136986301381469]:0.01382199121192)[&length_range={9.188479116087E-6,0.1540459847288},default.rate_95%_HPD={8.545986242541226E-4,9.999667935320232E-4},length_95%_HPD={3.063738636019E-5,0.09221179276987},default.rate_range={8.001584972796374E-4,9.999667935320232E-4},default.rate=9.247548438842242E-4,length=0.044510640587627166,posterior=0.5419166666666667,location.rate_95%_HPD={0.6007435536296285,1.038918547923145},location.rate_median=0.8156344867965603,height_median=0.1282758314642577,location.set.prob={1.0},height_range={0.10137182065068889,0.24861714124689405},location.rate=0.8206089046664825,height_95%_HPD={0.10137182065068889,0.1749338726210371},default.rate_median=9.270306460830293E-4,length_median=0.04239938941873,location="RJ",location.prob=1.0,location.set={"RJ"},location.rate_range={0.4199263066583453,1.257784081101854},height=0.132361592150722]:0.0524315438966)[&length_range={4.16917281032E-7,0.1424310797585},default.rate_95%_HPD={8.553601804524761E-4,9.997979012163268E-4},length_95%_HPD={4.16917281032E-7,0.07476906741617},default.rate_range={8.006201769867754E-4,9.999701183629223E-4},default.rate=9.263788915320799E-4,length=0.03175414046241597,posterior=0.3630277777777778,location.rate_95%_HPD={0.6141729451504604,1.051883381909245},location.rate_median=0.8177832856334459,height_median=0.16287400733600077,location.set.prob={1.0},height_range={0.10283073575189133,0.2538192966392749},location.rate=0.8229644699248754,height_95%_HPD={0.11732512316709998,0.2080434822450012},default.rate_median=9.290008629777778E-4,length_median=0.02758218917449,location="RJ",location.prob=1.0,location.set={"RJ"},location.rate_range={0.44237803148758803,1.3782426490797912},height=0.1633216303606769]:0.05020060133029,373[&length_range={0.001379328081755,0.1899832563076},default.rate_95%_HPD={8.535417156658662E-4,9.999635770142521E-4},length_95%_HPD={0.02159802409511,0.1203624756264},default.rate_range={8.001584972796374E-4,9.999701183629223E-4},default.rate=9.243621626513629E-4,length=0.07122939561224483,location.rate_95%_HPD={0.6089697149275124,1.048525471806728},location.rate_median=0.8160049907200903,height_median=0.1095890410958873,location.set.prob={1.0},height_range={0.10958904109575535,0.10958904109600814},location.rate=0.8210190234927494,height_95%_HPD={0.10958904109582795,0.10958904109594703},default.rate_median=9.267216800386625E-4,length_median=0.07084962552917501,location="RJ",location.prob=1.0,location.set={"RJ"},location.rate_range={0.4199263066583453,1.3782426490797912},height=0.10958904109588667]:0.1082349583567)[&length_range={9.601294770345E-8,0.1246191896867},default.rate_95%_HPD={8.551498036293776E-4,9.999451675753242E-4},length_95%_HPD={9.601294770345E-8,0.06071172850832},default.rate_range={8.003536937556437E-4,9.999667935320232E-4},default.rate=9.263065717450283E-4,length=0.024219431043769876,posterior=0.4701111111111111,location.rate_95%_HPD={0.614639829340787,1.051334077973257},location.rate_median=0.8184231874189818,height_median=0.1853618680008039,location.set.prob={0.9999409123138738,5.90876861262113E-5},height_range={0.12312112166619416,0.2747272073983108},location.rate=0.8236710041692178,height_95%_HPD={0.14655337439890437,0.22434594171354805},default.rate_median=9.289851510273513E-4,length_median=0.02028082346658,location="RJ",location.prob=0.9999409123138738,location.set={"RJ","Southeast"},location.rate_range={0.4199263066583453,1.3782426490797912},height=0.1857888739431152]:0.01652115727874,334[&length_range={8.881396616455E-4,0.1459339582115},default.rate_95%_HPD={8.535417156658662E-4,9.999635770142521E-4},length_95%_HPD={0.01157200129992,0.0846477839333},default.rate_range={8.001584972796374E-4,9.999701183629223E-4},default.rate=9.243621626513629E-4,length=0.04652508586745432,location.rate_95%_HPD={0.6089697149275124,1.048525471806728},location.rate_median=0.8160049907200903,height_median=0.15616438356164508,location.set.prob={1.0},height_range={0.15616438356150536,0.15616438356176304},location.rate=0.8210190234927494,height_95%_HPD={0.15616438356158985,0.15616438356170148},default.rate_median=9.267216800386625E-4,length_median=0.0445867861966,location="RJ",location.prob=1.0,location.set={"RJ"},location.rate_range={0.4199263066583453,1.3782426490797912},height=0.15616438356164444]:0.07818077316972)[&length_range={2.210836382704E-5,0.1614750894249},default.rate_95%_HPD={8.533445490013968E-4,9.999480256426576E-4},length_95%_HPD={0.001419040597995,0.07587797453472},default.rate_range={8.001584972796374E-4,9.999701183629223E-4},default.rate=9.244027139006803E-4,length=0.03588725594939413,posterior=0.9436666666666667,location.rate_95%_HPD={0.6113375568239766,1.0501826568559183},location.rate_median=0.8159708197781828,height_median=0.20899150686478665,location.set.prob={2.9436006122689274E-5,0.9992640998469328,1.7661603673613564E-4,3.23796067349582E-4,2.060520428588249E-4},height_range={0.16032452543120795,0.3020983417731571},location.rate=0.8210643242500005,height_95%_HPD={0.176228054063493,0.24786979069072945},default.rate_median=9.267769197094703E-4,length_median=0.032720465491255,location="RJ",location.prob=0.9992640998469328,location.set={"CentreWest","RJ","South","Southeast","Northeast"},location.rate_range={0.4297017559594527,1.3782426490797912},height=0.2103287015736438]:0.04949578448515,(326[&length_range={0.00558936813092,0.2301270061207},default.rate_95%_HPD={8.535417156658662E-4,9.999635770142521E-4},length_95%_HPD={0.03114048500227,0.1249508520836},default.rate_range={8.001584972796374E-4,9.999701183629223E-4},default.rate=9.243621626513629E-4,length=0.07876477969789923,location.rate_95%_HPD={0.6089697149275124,1.048525471806728},location.rate_median=0.8160049907200903,height_median=0.17808219178095863,location.set.prob={1.0},height_range={0.17808219178082596,0.17808219178107804},location.rate=0.8210190234927494,height_95%_HPD={0.1780821917808978,0.17808219178101808},default.rate_median=9.267216800386625E-4,length_median=0.07833863618444,location="RJ",location.prob=1.0,location.set={"RJ"},location.rate_range={0.4199263066583453,1.3782426490797912},height=0.17808219178095874]:0.1035134439148,(317[&length_range={2.733658749365E-8,0.09332985997002},default.rate_95%_HPD={8.535417156658662E-4,9.999635770142521E-4},length_95%_HPD={2.733658749365E-8,0.02811334787723},default.rate_range={8.001584972796374E-4,9.999701183629223E-4},default.rate=9.243621626513629E-4,length=0.009846335019407449,location.rate_95%_HPD={0.6089697149275124,1.048525471806728},location.rate_median=0.8160049907200903,height_median=0.227397260274074,location.set.prob={1.0},height_range={0.22739726027394236,0.22739726027419999},location.rate=0.8210190234927494,height_95%_HPD={0.22739726027401994,0.2273972602741291},default.rate_median=9.267216800386625E-4,length_median=0.0071989943598315,location="RJ",location.prob=1.0,location.set={"RJ"},location.rate_range={0.4199263066583453,1.3782426490797912},height=0.22739726027418802]:0.002861406783084,(579[&length_range={0.02687807058373,0.2526868055154},default.rate_95%_HPD={8.535417156658662E-4,9.999635770142521E-4},length_95%_HPD={0.0767800936746,0.1694469231101},default.rate_range={8.001584972796374E-4,9.999701183629223E-4},default.rate=9.243621626513629E-4,length=0.12512696952043872,location.rate_95%_HPD={0.6089697149275124,1.048525471806728},location.rate_median=0.8160049907200903,height_median=0.10136986301381545,location.set.prob={1.0},height_range={0.1013698630136613,0.10136986301395212},location.rate=0.8210190234927494,height_95%_HPD={0.1013698630137358,0.10136986301389345},default.rate_median=9.267216800386625E-4,length_median=0.1275028802964,location="Southeast",location.prob=1.0,location.set={"Southeast"},location.rate_range={0.4199263066583453,1.3782426490797912},height=0.10136986301381644]:0.119401513443,((387[&length_range={5.509517259084E-8,0.1321584206267},default.rate_95%_HPD={8.535417156658662E-4,9.999635770142521E-4},length_95%_HPD={5.509517259084E-8,0.05946927208137},default.rate_range={8.001584972796374E-4,9.999701183629223E-4},default.rate=9.243621626513629E-4,length=0.022981289229858457,location.rate_95%_HPD={0.6089697149275124,1.048525471806728},location.rate_median=0.8160049907200903,height_median=0.09589041095887246,location.set.prob={1.0},height_range={0.09589041095872097,0.09589041095899603},location.rate=0.8210190234927494,height_95%_HPD={0.09589041095881035,0.09589041095893414},default.rate_median=9.267216800386625E-4,length_median=0.018557138224345,location="RJ",location.prob=1.0,location.set={"RJ"},location.rate_range={0.4199263066583453,1.3782426490797912},height=0.095890410958873]:0.04442996461108,(408[&length_range={0.01385805202036,0.1920149592386},default.rate_95%_HPD={8.535417156658662E-4,9.999635770142521E-4},length_95%_HPD={0.03228272053962,0.1332007173714},default.rate_range={8.001584972796374E-4,9.999701183629223E-4},default.rate=9.243621626513629E-4,length=0.08038841209243408,location.rate_95%_HPD={0.6089697149275124,1.048525471806728},location.rate_median=0.8160049907200903,height_median=0.043835616438400116,location.set.prob={1.0},height_range={0.04383561643825101,0.04383561643854439},location.rate=0.8210190234927494,height_95%_HPD={0.04383561643832978,0.043835616438468006},default.rate_median=9.267216800386625E-4,length_median=0.077527945002365,location="RJ",location.prob=1.0,location.set={"RJ"},location.rate_range={0.4199263066583453,1.3782426490797912},height=0.04383561643840023]:0.03959718916492,400[&length_range={1.594218833444E-4,0.1945526909921},default.rate_95%_HPD={8.535417156658662E-4,9.999635770142521E-4},length_95%_HPD={0.01868934558286,0.1087571956848},default.rate_range={8.001584972796374E-4,9.999701183629223E-4},default.rate=9.243621626513629E-4,length=0.06002640174980466,location.rate_95%_HPD={0.6089697149275124,1.048525471806728},location.rate_median=0.8160049907200903,height_median=0.05753424657541456,location.set.prob={1.0},height_range={0.05753424657526002,0.057534246575570935},location.rate=0.8210190234927494,height_95%_HPD={0.0575342465753505,0.05753424657547801},default.rate_median=9.267216800386625E-4,length_median=0.056004112133805004,location="RJ",location.prob=1.0,location.set={"RJ"},location.rate_range={0.4199263066583453,1.3782426490797912},height=0.05753424657541459]:0.0258985590279)[&length_range={3.017046672868E-6,0.127931507962},default.rate_95%_HPD={8.553398315793468E-4,9.998449383234057E-4},length_95%_HPD={3.017046672868E-6,0.05561249710103},default.rate_range={8.002136259912647E-4,9.999667935320232E-4},default.rate=9.256417762779451E-4,length=0.021088183916750287,posterior=0.3022222222222222,location.rate_95%_HPD={0.6106493787325015,1.0517600518990526},location.rate_median=0.8187899190105983,height_median=0.10415641808654288,location.set.prob={1.0},height_range={0.05769366845873203,0.20433373295683033},location.rate=0.8228997556780305,height_95%_HPD={0.06870989645540532,0.15041540504031203},default.rate_median=9.280028481994109E-4,length_median=0.016810174026599997,location="RJ",location.prob=1.0,location.set={"RJ"},location.rate_range={0.4742192748492715,1.3782426490797912},height=0.10630013661443478]:0.05688756996664)[&length_range={2.860390374773E-4,0.1833017220883},default.rate_95%_HPD={8.535417156658662E-4,9.999635770142521E-4},length_95%_HPD={0.01556470857342,0.1293123363976},default.rate_range={8.001584972796374E-4,9.999701183629223E-4},default.rate=9.24362975135239E-4,length=0.07322701335260158,posterior=0.9994722222222222,location.rate_95%_HPD={0.6089228052225318,1.048525471806728},location.rate_median=0.816007156662285,height_median=0.13286801671152593,location.set.prob={1.0},height_range={0.09590549713152363,0.23585057567703482},location.rate=0.8210323859350829,height_95%_HPD={0.09602421937010769,0.1775506404372174},default.rate_median=9.267250490278475E-4,length_median=0.07305858251438,location="RJ",location.prob=1.0,location.set={"RJ"},location.rate_range={0.4199263066583453,1.3782426490797912},height=0.1356306081204786]:0.05982412116649,394[&length_range={0.04185065616571,0.2397341241359},default.rate_95%_HPD={8.535417156658662E-4,9.999635770142521E-4},length_95%_HPD={0.08175604289256,0.1858909412353},default.rate_range={8.001584972796374E-4,9.999701183629223E-4},default.rate=9.243621626513629E-4,length=0.13669600623599576,location.rate_95%_HPD={0.6089697149275124,1.048525471806728},location.rate_median=0.8160049907200903,height_median=0.07123287671242895,location.set.prob={1.0},height_range={0.0712328767122743,0.07123287671257295},location.rate=0.8210190234927494,height_95%_HPD={0.07123287671234801,0.071232876712506},default.rate_median=9.267216800386625E-4,length_median=0.1386754067101,location="RJ",location.prob=1.0,location.set={"RJ"},location.rate_range={0.4199263066583453,1.3782426490797912},height=0.07123287671242905]:0.128911620024)[&length_range={2.357843577883E-7,0.153919616297},default.rate_95%_HPD={8.552215610780128E-4,9.999701183629223E-4},length_95%_HPD={2.357843577883E-7,0.08125635054513},default.rate_range={8.002136259912647E-4,9.999701183629223E-4},default.rate=9.252291168516393E-4,length=0.035861347555259986,posterior=0.5642222222222222,location.rate_95%_HPD={0.6082328651335099,1.04953909536509},location.rate_median=0.8162203358064133,height_median=0.19668899843171753,location.set.prob={0.9997538400945254,2.461599054745963E-4},height_range={0.11308353287815026,0.29043493767595363},location.rate=0.8210750814888284,height_95%_HPD={0.14564166211474172,0.2395954936984302},default.rate_median=9.274766627432407E-4,length_median=0.032337572897915,location="RJ",location.prob=0.9997538400945254,location.set={"RJ","Southeast"},location.rate_range={0.44237803148758803,1.3782426490797912},height=0.19565520334149386]:0.02062687972042)[&length_range={4.024638167177E-8,0.1133015745305},default.rate_95%_HPD={8.580000860124394E-4,9.997979012163268E-4},length_95%_HPD={4.024638167177E-8,0.04883627883323},default.rate_range={8.002136259912647E-4,9.999635770142521E-4},default.rate=9.290318000014971E-4,length=0.01900120416149165,posterior=0.4255555555555556,location.rate_95%_HPD={0.6114321615104504,1.0499972743935087},location.rate_median=0.8209278792970539,height_median=0.221592568104359,location.set.prob={6.527415143603133E-5,0.9972584856396867,0.0026762402088772847},height_range={0.15182855866481676,0.291973657547017},location.rate=0.8254945454281525,height_95%_HPD={0.18441239277828325,0.2503649106536985},default.rate_median=9.31827855739934E-4,length_median=0.015527385936275,location="RJ",location.prob=0.9972584856396867,location.set={"CentreWest","RJ","Southeast"},location.rate_range={0.4297017559594527,1.305622223700969},height=0.21998012740014294]:0.0094872906003)[&length_range={7.742422228685E-5,0.1911946804431},default.rate_95%_HPD={8.537861150740811E-4,9.998614271861084E-4},length_95%_HPD={0.001046108022461,0.05941892621954},default.rate_range={8.001584972796374E-4,9.999635770142521E-4},default.rate=9.24885677715068E-4,length=0.02678258615689782,posterior=0.9323055555555556,location.rate_95%_HPD={0.6088710474079364,1.048525471806728},location.rate_median=0.8173633751938675,height_median=0.2415400031425391,location.set.prob={3.8733128742961E-4,0.9766111491821351,0.0011024044334535053,8.044572892768822E-4,0.019843279802163095,0.0012513780055418168},height_range={0.227398423987902,0.32993197042174116},location.rate=0.822144381143963,height_95%_HPD={0.227398423987902,0.2683154434639474},default.rate_median=9.27319699965841E-4,length_median=0.0235875811005,location="RJ",location.prob=0.9766111491821351,location.set={"CentreWest","RJ","South","North","Southeast","Northeast"},location.rate_range={0.4199263066583453,1.3782426490797912},height=0.2441813608133543]:0.05133696863856)[&length_range={1.649119812097E-5,0.06558215650128},default.rate_95%_HPD={8.544040941887394E-4,9.993688781076951E-4},length_95%_HPD={1.649119812097E-5,0.0345615064636},default.rate_range={8.008869314391594E-4,9.993688781076951E-4},default.rate=9.285837356962268E-4,length=0.011795799156262948,posterior=0.029833333333333333,location.rate_95%_HPD={0.6063203005114075,1.048525471806728},location.rate_median=0.8240699823944315,height_median=0.261538526792973,location.set.prob={0.9962756052141527,0.00186219739292365,0.00186219739292365},height_range={0.23024831510740446,0.3196516154437775},location.rate=0.8302969285908766,height_95%_HPD={0.2353040377958075,0.2880638279947847},default.rate_median=9.33793541604338E-4,length_median=0.008572014221669,location="RJ",location.prob=0.9962756052141527,location.set={"RJ","Southeast","Northeast"},location.rate_range={0.4950505977098111,1.3058133782516244},height=0.26257372972652576]:0.0022453055208)[&length_range={5.635428984926E-5,0.07954601550098},default.rate_95%_HPD={8.59016266492767E-4,9.99328548529496E-4},length_95%_HPD={5.635428984926E-5,0.03380248134006},default.rate_range={8.14159981856831E-4,9.99328548529496E-4},default.rate=9.292294566859314E-4,length=0.013457702945166544,posterior=0.003138888888888889,location.rate_95%_HPD={0.6449624874753429,1.0541726028114498},location.rate_median=0.8068325666468099,height_median=0.2597979533233489,location.set.prob={1.0},height_range={0.23696143939669095,0.2898797197852314},location.rate=0.8216949580348383,height_95%_HPD={0.24121255180570939,0.28269495551726365},default.rate_median=9.332057761094725E-4,length_median=0.01004612133907,location="RJ",location.prob=1.0,location.set={"RJ"},location.rate_range={0.5926041641138892,1.125118868036712},height=0.26104537850070847]:0.03380248134006)[&length_range={0.001432177729887,0.006183924429937},default.rate_95%_HPD={8.859218688377918E-4,9.240088314718604E-4},length_95%_HPD={0.001432177729887,0.006183924429937},default.rate_range={8.859218688377918E-4,9.240088314718604E-4},default.rate=9.09309674683086E-4,length=0.004422324628611334,posterior=8.333333333333333E-5,location.rate_95%_HPD={0.6724542629348281,0.9361487028091127},location.rate_median=0.7637824492234202,height_median=0.3116913893910014,location.set.prob={1.0},height_range={0.2803171645859177,0.317643422556559},location.rate=0.7907951383224537,height_95%_HPD={0.2803171645859177,0.317643422556559},default.rate_median=9.179983237396059E-4,length_median=0.00565087172601,location="RJ",location.prob=1.0,location.set={"RJ"},location.rate_range={0.6724542629348281,0.9361487028091127},height=0.3032173255111594]:0.001432177729887)[&length_range={0.002007481530942,0.0642356516097},default.rate_95%_HPD={8.859218688377918E-4,9.240088314718604E-4},length_95%_HPD={0.002007481530942,0.0642356516097},default.rate_range={8.859218688377918E-4,9.240088314718604E-4},default.rate=9.101001688524716E-4,length=0.030351289769334003,posterior=8.333333333333333E-5,location.rate_95%_HPD={0.6724542629348281,0.9361487028091127},location.rate_median=0.7644978617435405,height_median=0.31907560028644594,location.set.prob={1.0},height_range={0.3178753138209384,0.321609842644638},location.rate=0.7910336091624938,height_95%_HPD={0.3178753138209384,0.321609842644638},default.rate_median=9.203698062477625E-4,length_median=0.02481073616736,location="RJ",location.prob=1.0,location.set={"RJ"},location.rate_range={0.6724542629348281,0.9361487028091127},height=0.3195202522506741]:0.0642356516097,(((298[&length_range={0.07123289034949,0.1804181770674},default.rate_95%_HPD={8.535417156658662E-4,9.999635770142521E-4},length_95%_HPD={0.07123289034949,0.09911839370208},default.rate_range={8.001584972796374E-4,9.999701183629223E-4},default.rate=9.243621626513629E-4,length=0.08096799684868038,location.rate_95%_HPD={0.6089697149275124,1.048525471806728},location.rate_median=0.8160049907200903,height_median=0.252054794520518,location.set.prob={1.0},height_range={0.25205479452035506,0.25205479452065904},location.rate=0.8210190234927494,height_95%_HPD={0.25205479452045365,0.25205479452058027},default.rate_median=9.267216800386625E-4,length_median=0.07839540888659499,location="North",location.prob=1.0,location.set={"North"},location.rate_range={0.4199263066583453,1.3782426490797912},height=0.252054794520518]:0.08701795616765,303[&length_range={1.36370597037E-8,0.109185300355},default.rate_95%_HPD={8.535417156658662E-4,9.999635770142521E-4},length_95%_HPD={1.36370597037E-8,0.02788551698965},default.rate_range={8.001584972796374E-4,9.999701183629223E-4},default.rate=9.243621626513629E-4,length=0.009735120136251255,location.rate_95%_HPD={0.6089697149275124,1.048525471806728},location.rate_median=0.8160049907200903,height_median=0.3232876712329469,location.set.prob={1.0},height_range={0.3232876712328117,0.3232876712330791},location.rate=0.8210190234927494,height_95%_HPD={0.3232876712328836,0.32328767123300756},default.rate_median=9.267216800386625E-4,length_median=0.007162532174170001,location="Northeast",location.prob=1.0,location.set={"Northeast"},location.rate_range={0.4199263066583453,1.3782426490797912},height=0.3232876712330687]:0.01578507945522)[&length_range={0.004300827621696,0.3091417053367},default.rate_95%_HPD={8.535417156658662E-4,9.999635770142521E-4},length_95%_HPD={0.01397678537276,0.1683437543917},default.rate_range={8.001584972796374E-4,9.999701183629223E-4},default.rate=9.243621626513629E-4,length=0.0744129150064271,posterior=1.0,location.rate_95%_HPD={0.6089697149275124,1.048525471806728},location.rate_median=0.8160049907200903,height_median=0.3304502034070906,location.set.prob={2.777777777777778E-5,8.333333333333333E-5,0.5381111111111111,0.4617777777777778},height_range={0.3232876848700135,0.4324729715880221},location.rate=0.8210190234927494,height_95%_HPD={0.3232876848700135,0.3511731882225251},default.rate_median=9.267216800386625E-4,length_median=0.0624893178144,location="North",location.prob=0.5381111111111111,location.set={"CentreWest","South","North","Northeast"},location.rate_range={0.4199263066583453,1.3782426490797912},height=0.33302279136919866]:0.03658445480461,(((515[&length_range={5.145817627283E-5,0.2100247507283},default.rate_95%_HPD={8.535417156658662E-4,9.999635770142521E-4},length_95%_HPD={2.638139109489E-4,0.04846405354312},default.rate_range={8.001584972796374E-4,9.999701183629223E-4},default.rate=9.243621626513629E-4,length=0.018602371577734596,location.rate_95%_HPD={0.6089697149275124,1.048525471806728},location.rate_median=0.8160049907200903,height_median=0.3013698630138608,location.set.prob={1.0},height_range={0.30136986301373053,0.30136986301397606},location.rate=0.8210190234927494,height_95%_HPD={0.30136986301380697,0.3013698630139151},default.rate_median=9.267216800386625E-4,length_median=0.014639971787435,location="Southeast",location.prob=1.0,location.set={"Southeast"},location.rate_range={0.4199263066583453,1.3782426490797912},height=0.30136986301386026]:0.01499955756205,((((((((345[&length_range={0.0118772157064,0.1908762570586},default.rate_95%_HPD={8.535417156658662E-4,9.999635770142521E-4},length_95%_HPD={0.03642803604964,0.1282951373264},default.rate_range={8.001584972796374E-4,9.999701183629223E-4},default.rate=9.243621626513629E-4,length=0.08244334750141105,location.rate_95%_HPD={0.6089697149275124,1.048525471806728},location.rate_median=0.8160049907200903,height_median=0.13972602739727308,location.set.prob={1.0},height_range={0.13972602739713436,0.1397260273974003},location.rate=0.8210190234927494,height_95%_HPD={0.13972602739721085,0.13972602739733425},default.rate_median=9.267216800386625E-4,length_median=0.082023564264955,location="RJ",location.prob=1.0,location.set={"RJ"},location.rate_range={0.4199263066583453,1.3782426490797912},height=0.1397260273972309]:0.08685434988089,577[&length_range={0.01475269575141,0.2175073888644},default.rate_95%_HPD={8.535417156658662E-4,9.999635770142521E-4},length_95%_HPD={0.06056451534995,0.1647799015037},default.rate_range={8.001584972796374E-4,9.999701183629223E-4},default.rate=9.243621626513629E-4,length=0.11229233182149759,location.rate_95%_HPD={0.6089697149275124,1.048525471806728},location.rate_median=0.8160049907200903,height_median=0.10136986301381506,location.set.prob={1.0},height_range={0.10136986301368373,0.10136986301394829},location.rate=0.8210190234927494,height_95%_HPD={0.10136986301373963,0.10136986301389123},default.rate_median=9.267216800386625E-4,length_median=0.11241119948844999,location="Southeast",location.prob=1.0,location.set={"Southeast"},location.rate_range={0.4199263066583453,1.3782426490797912},height=0.10136986301381457]:0.1252105142643)[&length_range={4.219687710949E-5,0.0712928231752},default.rate_95%_HPD={8.511606879343241E-4,9.956583084205634E-4},length_95%_HPD={9.014549319455E-5,0.03403498951332},default.rate_range={8.08982175339827E-4,9.99815579339809E-4},default.rate=9.242805510699608E-4,length=0.01221340985788581,posterior=0.02475,location.rate_95%_HPD={0.6226502870702917,1.0362093490645505},location.rate_median=0.8209260670385011,height_median=0.21752444165185203,location.set.prob={0.006734006734006734,0.9932659932659933},height_range={0.16066278772828008,0.29159695896900906},location.rate=0.8237658632586442,height_95%_HPD={0.17682435979589206,0.254564190526824},default.rate_median=9.264281420410677E-4,length_median=0.009223630173125,location="Southeast",location.prob=0.9932659932659933,location.set={"RJ","Southeast"},location.rate_range={0.5419497751780232,1.267990621209232},height=0.21749261226910804]:0.01211102365833,(621[&length_range={0.04924741943886,0.262616920642},default.rate_95%_HPD={8.535417156658662E-4,9.999635770142521E-4},length_95%_HPD={0.105200310824,0.2176360001126},default.rate_range={8.001584972796374E-4,9.999701183629223E-4},default.rate=9.243621626513629E-4,length=0.16431453698287526,location.rate_95%_HPD={0.6089697149275124,1.048525471806728},location.rate_median=0.8160049907200903,height_median=0.046575342465757896,location.set.prob={1.0},height_range={0.04657534246559791,0.04657534246589434},location.rate=0.8210190234927494,height_95%_HPD={0.04657534246567835,0.046575342465840275},default.rate_median=9.267216800386625E-4,length_median=0.1650463093025,location="Southeast",location.prob=1.0,location.set={"Southeast"},location.rate_range={0.4199263066583453,1.3782426490797912},height=0.04657534246575783]:0.1827081049576,((((539[&length_range={0.002004674419336,0.09967346416752},default.rate_95%_HPD={8.535417156658662E-4,9.999635770142521E-4},length_95%_HPD={0.008672486833205,0.06032472107777},default.rate_range={8.001584972796374E-4,9.999701183629223E-4},default.rate=9.243621626513629E-4,length=0.03313285618654668,location.rate_95%_HPD={0.6089697149275124,1.048525471806728},location.rate_median=0.8160049907200903,height_median=0.15890410958900253,location.set.prob={1.0},height_range={0.15890410958887152,0.15890410958912404},location.rate=0.8210190234927494,height_95%_HPD={0.15890410958894496,0.1589041095890572},default.rate_median=9.267216800386625E-4,length_median=0.031674937101445,location="Southeast",location.prob=1.0,location.set={"Southeast"},location.rate_range={0.4199263066583453,1.3782426490797912},height=0.15890410958900258]:0.0324542801658,(567[&length_range={0.001128954201687,0.1027956759054},default.rate_95%_HPD={8.535417156658662E-4,9.999635770142521E-4},length_95%_HPD={0.006395754877932,0.05707136371075},default.rate_range={8.001584972796374E-4,9.999701183629223E-4},default.rate=9.243621626513629E-4,length=0.030517152350465836,location.rate_95%_HPD={0.6089697149275124,1.048525471806728},location.rate_median=0.8160049907200903,height_median=0.15890410958900253,location.set.prob={1.0},height_range={0.15890410958887152,0.1589041095891241},location.rate=0.8210190234927494,height_95%_HPD={0.15890410958894485,0.15890410958905737},default.rate_median=9.267216800386625E-4,length_median=0.028987710649895,location="Southeast",location.prob=1.0,location.set={"Southeast"},location.rate_range={0.4199263066583453,1.3782426490797912},height=0.1589041095890023]:0.01853885405029,568[&length_range={0.001128954201687,0.1032980068799},default.rate_95%_HPD={8.535417156658662E-4,9.999635770142521E-4},length_95%_HPD={0.006121974273344,0.05707571835752},default.rate_range={8.001584972796374E-4,9.999701183629223E-4},default.rate=9.243621626513629E-4,length=0.03056582384040974,location.rate_95%_HPD={0.6089697149275124,1.048525471806728},location.rate_median=0.8160049907200903,height_median=0.15890410958900258,location.set.prob={1.0},height_range={0.15890410958887152,0.1589041095891241},location.rate=0.8210190234927494,height_95%_HPD={0.1589041095889459,0.15890410958905798},default.rate_median=9.267216800386625E-4,length_median=0.02896905908061,location="Southeast",location.prob=1.0,location.set={"Southeast"},location.rate_range={0.4199263066583453,1.3782426490797912},height=0.15890410958900233]:0.01853885405029)[&length_range={9.083744296756E-7,0.08046368386424},default.rate_95%_HPD={8.540385212343661E-4,9.999701183629223E-4},length_95%_HPD={9.083744296756E-7,0.03467784245562},default.rate_range={8.001584972796374E-4,9.999701183629223E-4},default.rate=9.244476245106932E-4,length=0.012962149584684765,posterior=0.42294444444444446,location.rate_95%_HPD={0.6141316119869328,1.0517600518990526},location.rate_median=0.8168231602376421,height_median=0.1838296297584884,location.set.prob={1.0},height_range={0.16003306379066873,0.24203177258172703},location.rate=0.8217847308434425,height_95%_HPD={0.16399605665290734,0.20887642066334805},default.rate_median=9.268298006789631E-4,length_median=0.010106432166195,location="Southeast",location.prob=1.0,location.set={"Southeast"},location.rate_range={0.45606580949699044,1.3058133782516244},height=0.18521054752442406]:0.01391542611551)[&length_range={1.441873829819E-4,0.1023080401878},default.rate_95%_HPD={8.53580515590163E-4,9.999701183629223E-4},length_95%_HPD={0.001450819778318,0.04969347479915},default.rate_range={8.001584972796374E-4,9.999701183629223E-4},default.rate=9.243528945104057E-4,length=0.02333745569585413,posterior=0.9963888888888889,location.rate_95%_HPD={0.6088710474079364,1.048525471806728},location.rate_median=0.816036864543656,height_median=0.19662767068703782,location.set.prob={1.0},height_range={0.16371321589871424,0.262202116468956},location.rate=0.8210818501597754,height_95%_HPD={0.17312272773554727,0.22513903695768506},default.rate_median=9.267050845825523E-4,length_median=0.021094812012495,location="Southeast",location.prob=1.0,location.set={"Southeast"},location.rate_range={0.4199263066583453,1.3782426490797912},height=0.19774598898750675]:0.009588808655492,586[&length_range={0.02314453297583,0.2625104913439},default.rate_95%_HPD={8.535417156658662E-4,9.999635770142521E-4},length_95%_HPD={0.06913333645688,0.1794296816608},default.rate_range={8.001584972796374E-4,9.999701183629223E-4},default.rate=9.243621626513629E-4,length=0.1243864827736906,location.rate_95%_HPD={0.6089697149275124,1.048525471806728},location.rate_median=0.8160049907200903,height_median=0.08219178082208606,location.set.prob={1.0},height_range={0.08219178082195155,0.08219178082224704},location.rate=0.8210190234927494,height_95%_HPD={0.08219178082200784,0.08219178082216305},default.rate_median=9.267216800386625E-4,length_median=0.12484358372570001,location="Southeast",location.prob=1.0,location.set={"Southeast"},location.rate_range={0.4199263066583453,1.3782426490797912},height=0.08219178082208595]:0.1187554175882)[&length_range={7.072939774144E-7,0.06047768685593},default.rate_95%_HPD={8.571142422852713E-4,9.968722202774222E-4},length_95%_HPD={3.294986728422E-5,0.02953776809254},default.rate_range={8.128760754712088E-4,9.997244894440346E-4},default.rate=9.25171904177907E-4,length=0.010731906909757553,posterior=0.021472222222222222,location.rate_95%_HPD={0.6285233234092478,1.0643126809665184},location.rate_median=0.8143821681017664,height_median=0.21339913653970322,location.set.prob={1.0},height_range={0.17874603216267093,0.2685006404371312},location.rate=0.8238543699833762,height_95%_HPD={0.18547633994740131,0.23912927468740602},default.rate_median=9.273286651704226E-4,length_median=0.008255742084945,location="Southeast",location.prob=1.0,location.set={"Southeast"},location.rate_range={0.4199263066583453,1.2769658285100023},height=0.2136435297646904]:5.887581108253E-4,(564[&length_range={0.001423463681705,0.1152199442868},default.rate_95%_HPD={8.535417156658662E-4,9.999635770142521E-4},length_95%_HPD={0.004993865569051,0.05637767686723},default.rate_range={8.001584972796374E-4,9.999701183629223E-4},default.rate=9.243621626513629E-4,length=0.02891042553978773,location.rate_95%_HPD={0.6089697149275124,1.048525471806728},location.rate_median=0.8160049907200903,height_median=0.1808219178083164,location.set.prob={1.0},height_range={0.18082191780817758,0.18082191780843604},location.rate=0.8210190234927494,height_95%_HPD={0.18082191780826035,0.18082191780837226},default.rate_median=9.267216800386625E-4,length_median=0.026618657674405,location="Southeast",location.prob=1.0,location.set={"Southeast"},location.rate_range={0.4199263066583453,1.3782426490797912},height=0.18082191780831625]:0.009015054343847,565[&length_range={5.63268222569E-5,0.1110165310359},default.rate_95%_HPD={8.535417156658662E-4,9.999635770142521E-4},length_95%_HPD={0.007396425378735,0.05445388570384},default.rate_range={8.001584972796374E-4,9.999701183629223E-4},default.rate=9.243621626513629E-4,length=0.02947152521481251,location.rate_95%_HPD={0.6089697149275124,1.048525471806728},location.rate_median=0.8160049907200903,height_median=0.17808219178095896,location.set.prob={1.0},height_range={0.17808219178082757,0.1780821917810761},location.rate=0.8210190234927494,height_95%_HPD={0.17808219178090212,0.17808219178101403},default.rate_median=9.267216800386625E-4,length_median=0.02790889365173,location="Southeast",location.prob=1.0,location.set={"Southeast"},location.rate_range={0.4199263066583453,1.3782426490797912},height=0.17808219178095888]:0.0117547803712)[&length_range={7.12117528173E-5,0.08351822833559},default.rate_95%_HPD={8.543757586095565E-4,9.999701183629223E-4},length_95%_HPD={8.081203913696E-4,0.04070978179926},default.rate_range={8.001584972796374E-4,9.999701183629223E-4},default.rate=9.249061213014951E-4,length=0.018542021044989965,posterior=0.8834722222222222,location.rate_95%_HPD={0.6113375568239766,1.0510248924770798},location.rate_median=0.8162458065019663,height_median=0.2058650743609714,location.set.prob={1.0},height_range={0.1822453814899802,0.2683941475705786},location.rate=0.8211164768772038,height_95%_HPD={0.18617343160921201,0.2291256694327694},default.rate_median=9.272182621276858E-4,length_median=0.01647055797079,location="Southeast",location.prob=1.0,location.set={"Southeast"},location.rate_range={0.4297017559594527,1.3782426490797912},height=0.20718494367525456]:0.01169898436896)[&length_range={7.432927250212E-5,0.05273840405907},default.rate_95%_HPD={8.546420959382546E-4,9.947041638898428E-4},length_95%_HPD={7.432927250212E-5,0.03351446999599},default.rate_range={8.128760754712088E-4,9.99614095324319E-4},default.rate=9.261212982839899E-4,length=0.01280362537422915,posterior=0.010583333333333333,location.rate_95%_HPD={0.5890614853230194,1.0389125023560601},location.rate_median=0.808831175212029,height_median=0.22758550775914632,location.set.prob={1.0},height_range={0.19614462373285468,0.27353162897283145},location.rate=0.8172596095587497,height_95%_HPD={0.20953320285256707,0.2583544829267266},default.rate_median=9.294354358956816E-4,length_median=0.009797204474195,location="Southeast",location.prob=1.0,location.set={"Southeast"},location.rate_range={0.5362765485270713,1.2024364685887687},height=0.229136362273264]:0.01868565311162,((619[&length_range={0.02754140597185,0.2744457260528},default.rate_95%_HPD={8.535417156658662E-4,9.999635770142521E-4},length_95%_HPD={0.07778295174503,0.2042113326211},default.rate_range={8.001584972796374E-4,9.999701183629223E-4},default.rate=9.243621626513629E-4,length=0.14305599019505205,location.rate_95%_HPD={0.6089697149275124,1.048525471806728},location.rate_median=0.8160049907200903,height_median=0.04383561643840056,location.set.prob={1.0},height_range={0.043835616438230585,0.043835616438546665},location.rate=0.8210190234927494,height_95%_HPD={0.043835616438319513,0.043835616438479164},default.rate_median=9.267216800386625E-4,length_median=0.14350093627005,location="Southeast",location.prob=1.0,location.set={"Southeast"},location.rate_range={0.4199263066583453,1.3782426490797912},height=0.04383561643840041]:0.1451766517849,590[&length_range={0.01078066484327,0.2403260889853},default.rate_95%_HPD={8.535417156658662E-4,9.999635770142521E-4},length_95%_HPD={0.059563268575,0.1823438831686},default.rate_range={8.001584972796374E-4,9.999701183629223E-4},default.rate=9.243621626513629E-4,length=0.12116503206243316,location.rate_95%_HPD={0.6089697149275124,1.048525471806728},location.rate_median=0.8160049907200903,height_median=0.06301369863012979,location.set.prob={1.0},height_range={0.06301369862999129,0.06301369863030604},location.rate=0.8210190234927494,height_95%_HPD={0.06301369863005168,0.06301369863020612},default.rate_median=9.267216800386625E-4,length_median=0.1211780977325,location="Southeast",location.prob=1.0,location.set={"Southeast"},location.rate_range={0.4199263066583453,1.3782426490797912},height=0.06301369863012948]:0.1259985695932)[&length_range={9.354477081142E-6,0.129882190752},default.rate_95%_HPD={8.547999723042673E-4,9.995240782617763E-4},length_95%_HPD={9.354477081142E-6,0.05672174219683},default.rate_range={8.084776020350701E-4,9.99943708831479E-4},default.rate=9.26160081308859E-4,length=0.020907252530297633,posterior=0.036472222222222225,location.rate_95%_HPD={0.596321575022539,1.057052834439397},location.rate_median=0.8135756757766432,height_median=0.1724327582543254,location.set.prob={1.0},height_range={0.1084409850911639,0.24925082030869067},location.rate=0.8227718158959767,height_95%_HPD={0.12398922035161597,0.22355721453650224},default.rate_median=9.286216433564012E-4,length_median=0.01653464612698,location="Southeast",location.prob=1.0,location.set={"Southeast"},location.rate_range={0.44237803148758803,1.2382002693718983},height=0.17346982182516346]:0.03071209152875,592[&length_range={0.04539210268331,0.2601081619282},default.rate_95%_HPD={8.535417156658662E-4,9.999635770142521E-4},length_95%_HPD={0.09509543255047,0.2080708079047},default.rate_range={8.001584972796374E-4,9.999701183629223E-4},default.rate=9.243621626513629E-4,length=0.1538394582940414,location.rate_95%_HPD={0.6089697149275124,1.048525471806728},location.rate_median=0.8160049907200903,height_median=0.05479452054805739,location.set.prob={1.0},height_range={0.05479452054790668,0.05479452054819933},location.rate=0.8210190234927494,height_95%_HPD={0.05479452054797462,0.05479452054813627},default.rate_median=9.267216800386625E-4,length_median=0.15440477247565,location="Southeast",location.prob=1.0,location.set={"Southeast"},location.rate_range={0.4199263066583453,1.3782426490797912},height=0.05479452054805762]:0.164929839204)[&length_range={1.772444553828E-4,0.067169743661},default.rate_95%_HPD={8.700916555712124E-4,9.9635215413272E-4},length_95%_HPD={1.772444553828E-4,0.03794658330427},default.rate_range={8.197399680657956E-4,9.9635215413272E-4},default.rate=9.253706315656185E-4,length=0.013152690285173522,posterior=0.0019722222222222224,location.rate_95%_HPD={0.6714792457691522,1.0218326053910176},location.rate_median=0.7841302297567044,height_median=0.19798013642664558,location.set.prob={1.0},height_range={0.14918382014185083,0.2531163712878911},location.rate=0.8052189813092253,height_95%_HPD={0.15847742975376172,0.24834860116850013},default.rate_median=9.29938885876091E-4,length_median=0.008128314119974,location="Southeast",location.prob=1.0,location.set={"Southeast"},location.rate_range={0.5727722349949981,1.1070302542760861},height=0.20047039894783802]:4.972498806509E-4)[&length_range={0.002732183469336,0.009061837790639},default.rate_95%_HPD={8.859218688377918E-4,9.389165843976532E-4},length_95%_HPD={0.002732183469336,0.009061837790639},default.rate_range={8.859218688377918E-4,9.389165843976532E-4},default.rate=9.162824282357685E-4,length=0.0051984765027813335,posterior=8.333333333333333E-5,location.rate_95%_HPD={0.6724542629348281,1.0223193992116673},location.rate_median=0.9361487028091127,height_median=0.22681296730681794,location.set.prob={1.0},height_range={0.22022160963272797,0.22681597352651423},location.rate=0.8769741216518693,height_95%_HPD={0.22022160963272797,0.22681597352651423},default.rate_median=9.240088314718604E-4,length_median=0.003801408248369,location="Southeast",location.prob=1.0,location.set={"Southeast"},location.rate_range={0.6724542629348281,1.0223193992116673},height=0.22461685015535338]:0.009061837790639)[&length_range={6.815004522121E-4,0.04001660017649},default.rate_95%_HPD={8.859218688377918E-4,9.240088314718604E-4},length_95%_HPD={6.815004522121E-4,0.04001660017649},default.rate_range={8.859218688377918E-4,9.240088314718604E-4},default.rate=8.99238412415633E-4,length=0.016702018047271366,posterior=8.333333333333333E-5,location.rate_95%_HPD={0.6724542629348281,0.9361487028091127},location.rate_median=0.8105279796330447,height_median=0.23061738177488322,location.set.prob={1.0},height_range={0.22928344742336695,0.23542482126573988},location.rate=0.8063769817923285,height_95%_HPD={0.22928344742336695,0.23542482126573988},default.rate_median=8.877845369372468E-4,length_median=0.009407953513112,location="Southeast",location.prob=1.0,location.set={"Southeast"},location.rate_range={0.6724542629348281,0.9361487028091127},height=0.23177521682132998]:0.009407953513112)[&default.rate=9.240088314718604E-4,length=0.01012444563893,posterior=2.777777777777778E-5,location="Southeast",location.prob=1.0,location.set={"Southeast"},location.set.prob={1.0},height=0.23869140093647895,location.rate=0.6724542629348281]:0.01012444563893,585[&length_range={0.0265152139044,0.2363555406547},default.rate_95%_HPD={8.535417156658662E-4,9.999635770142521E-4},length_95%_HPD={0.06763388970051,0.1766036200821},default.rate_range={8.001584972796374E-4,9.999701183629223E-4},default.rate=9.243621626513629E-4,length=0.12414294263858915,location.rate_95%_HPD={0.6089697149275124,1.048525471806728},location.rate_median=0.8160049907200903,height_median=0.08219178082208617,location.set.prob={1.0},height_range={0.08219178082192663,0.08219178082221901},location.rate=0.8210190234927494,height_95%_HPD={0.08219178082200768,0.08219178082216427},default.rate_median=9.267216800386625E-4,length_median=0.1245134194352,location="Southeast",location.prob=1.0,location.set={"Southeast"},location.rate_range={0.4199263066583453,1.3782426490797912},height=0.08219178082208592]:0.1666240657533)[&default.rate=9.240088314718604E-4,length=0.004268229155712,posterior=2.777777777777778E-5,location="Southeast",location.prob=1.0,location.set={"Southeast"},location.set.prob={1.0},height=0.24881584657540895,location.rate=0.6724542629348281]:0.004268229155712,(541[&length_range={0.01212056370924,0.1623644282437},default.rate_95%_HPD={8.535417156658662E-4,9.999635770142521E-4},length_95%_HPD={0.03537411393478,0.1214294176641},default.rate_range={8.001584972796374E-4,9.999701183629223E-4},default.rate=9.243621626513629E-4,length=0.07759254001225412,location.rate_95%_HPD={0.6089697149275124,1.048525471806728},location.rate_median=0.8160049907200903,height_median=0.15890410958900258,location.set.prob={1.0},height_range={0.15890410958887152,0.15890410958914397},location.rate=0.8210190234927494,height_95%_HPD={0.15890410958894163,0.15890410958906304},default.rate_median=9.267216800386625E-4,length_median=0.07706798300716,location="Southeast",location.prob=1.0,location.set={"Southeast"},location.rate_range={0.4199263066583453,1.3782426490797912},height=0.1589041095890024]:0.08523769904166,(622[&length_range={0.04166761740443,0.2696135118456},default.rate_95%_HPD={8.535417156658662E-4,9.999635770142521E-4},length_95%_HPD={0.08466480820858,0.2004560777991},default.rate_range={8.001584972796374E-4,9.999701183629223E-4},default.rate=9.243621626513629E-4,length=0.1410247658038824,location.rate_95%_HPD={0.6089697149275124,1.048525471806728},location.rate_median=0.8160049907200903,height_median=0.046575342465757785,location.set.prob={1.0},height_range={0.04657534246560152,0.04657534246589734},location.rate=0.8210190234927494,height_95%_HPD={0.04657534246567885,0.04657534246583739},default.rate_median=9.267216800386625E-4,length_median=0.1397265682669,location="Southeast",location.prob=1.0,location.set={"Southeast"},location.rate_range={0.4199263066583453,1.3782426490797912},height=0.046575342465757695]:0.1307636795559,618[&length_range={0.03843053217392,0.2605594388292},default.rate_95%_HPD={8.535417156658662E-4,9.999635770142521E-4},length_95%_HPD={0.0848869695209,0.1952222932991},default.rate_range={8.001584972796374E-4,9.999701183629223E-4},default.rate=9.243621626513629E-4,length=0.1394770548286603,location.rate_95%_HPD={0.6089697149275124,1.048525471806728},location.rate_median=0.8160049907200903,height_median=0.04383561643840023,location.set.prob={1.0},height_range={0.04383561643825962,0.04383561643854361},location.rate=0.8210190234927494,height_95%_HPD={0.04383561643832207,0.043835616438482106},default.rate_median=9.267216800386625E-4,length_median=0.13853239829965,location="Southeast",location.prob=1.0,location.set={"Southeast"},location.rate_range={0.4199263066583453,1.3782426490797912},height=0.04383561643840054]:0.1335034055833)[&length_range={2.263337762037E-4,0.1573837783174},default.rate_95%_HPD={8.53580515590163E-4,9.998449383234057E-4},length_95%_HPD={0.001529251938987,0.07166170324129},default.rate_range={8.001584972796374E-4,9.999701183629223E-4},default.rate=9.243763667192172E-4,length=0.032672810769567344,posterior=0.6835833333333333,location.rate_95%_HPD={0.6113375568239766,1.0496884111850684},location.rate_median=0.8165963708348338,height_median=0.17829702336484188,location.set.prob={4.0635539843146815E-5,1.6254215937258726E-4,0.9997968223007843},height_range={0.08824295987019448,0.28663052234002917},location.rate=0.8213576044686159,height_95%_HPD={0.13019733647319714,0.22957356942712875},default.rate_median=9.265433537298005E-4,length_median=0.02909290576705,location="Southeast",location.prob=0.9997968223007843,location.set={"CentreWest","RJ","Southeast"},location.rate_range={0.4199263066583453,1.3058133782516244},height=0.17900591009683153]:0.06680278660901)[&length_range={3.581032218702E-5,0.09173355711996},default.rate_95%_HPD={8.498447443188547E-4,9.983420676114335E-4},length_95%_HPD={3.581032218702E-5,0.03749792085198},default.rate_range={8.008860514688848E-4,9.995205366988295E-4},default.rate=9.229399525902242E-4,length=0.01263918513327673,posterior=0.016666666666666666,location.rate_95%_HPD={0.6473697236266583,1.0639237255105685},location.rate_median=0.821335480342019,height_median=0.22742852184333268,location.set.prob={1.0},height_range={0.17779031709213794,0.2958774570609366},location.rate=0.8290147015024376,height_95%_HPD={0.19296570739658253,0.2665466483358252},default.rate_median=9.254325248876695E-4,length_median=0.009470973145260499,location="Southeast",location.prob=1.0,location.set={"Southeast"},location.rate_range={0.49957256203336164,1.257780660754477},height=0.2289189017457268]:0.008942267100479)[&default.rate=9.240088314718604E-4,length=0.004135492780858,posterior=2.777777777777778E-5,location="Southeast",location.prob=1.0,location.set={"Southeast"},location.set.prob={1.0},height=0.25308407573112096,location.rate=0.6724542629348281]:0.004135492780858,((596[&length_range={8.637541727303E-4,0.1608421537049},default.rate_95%_HPD={8.535417156658662E-4,9.999635770142521E-4},length_95%_HPD={0.006737863143408,0.08697161149333},default.rate_range={8.001584972796374E-4,9.999701183629223E-4},default.rate=9.243621626513629E-4,length=0.04409994160936913,location.rate_95%_HPD={0.6089697149275124,1.048525471806728},location.rate_median=0.8160049907200903,height_median=0.06301369863012962,location.set.prob={1.0},height_range={0.06301369863000239,0.06301369863025608},location.rate=0.8210190234927494,height_95%_HPD={0.06301369863006195,0.0630136986301954},default.rate_median=9.267216800386625E-4,length_median=0.041146104092585,location="Southeast",location.prob=1.0,location.set={"Southeast"},location.rate_range={0.4199263066583453,1.3782426490797912},height=0.06301369863012941]:0.00830780064034,597[&length_range={8.637541727303E-4,0.1608421537049},default.rate_95%_HPD={8.535417156658662E-4,9.999635770142521E-4},length_95%_HPD={0.006737863143408,0.08697161149333},default.rate_range={8.001584972796374E-4,9.999701183629223E-4},default.rate=9.243621626513629E-4,length=0.04409994160936913,location.rate_95%_HPD={0.6089697149275124,1.048525471806728},location.rate_median=0.8160049907200903,height_median=0.06301369863012962,location.set.prob={1.0},height_range={0.06301369863000239,0.06301369863025608},location.rate=0.8210190234927494,height_95%_HPD={0.06301369863006195,0.0630136986301954},default.rate_median=9.267216800386625E-4,length_median=0.041146104092585,location="Southeast",location.prob=1.0,location.set={"Southeast"},location.rate_range={0.4199263066583453,1.3782426490797912},height=0.06301369863012941]:0.00830780064034)[&length_range={0.005732048182565,0.2154387980814},default.rate_95%_HPD={8.535417156658662E-4,9.999635770142521E-4},length_95%_HPD={0.02900941375082,0.1457222449473},default.rate_range={8.001584972796374E-4,9.999701183629223E-4},default.rate=9.243621626513629E-4,length=0.08602235140352145,posterior=1.0,location.rate_95%_HPD={0.6089697149275124,1.048525471806728},location.rate_median=0.8160049907200903,height_median=0.10415980272277092,location.set.prob={1.1111111111111112E-4,5.555555555555556E-5,0.9998333333333334},height_range={0.06387745280287699,0.223855852335023},location.rate=0.8210190234927494,height_95%_HPD={0.06975156177359004,0.14998531012342337},default.rate_median=9.267216800386625E-4,length_median=0.08443344687745,location="Southeast",location.prob=0.9998333333333334,location.set={"CentreWest","RJ","Southeast"},location.rate_range={0.4199263066583453,1.3782426490797912},height=0.10711364023949828]:0.14134166301,((573[&length_range={2.806902438332E-4,0.196567073951},default.rate_95%_HPD={8.535417156658662E-4,9.999635770142521E-4},length_95%_HPD={0.008471349880767,0.1247146814902},default.rate_range={8.001584972796374E-4,9.999701183629223E-4},default.rate=9.243621626513629E-4,length=0.06627177778052394,location.rate_95%_HPD={0.6089697149275124,1.048525471806728},location.rate_median=0.8160049907200903,height_median=0.09863013698645778,location.set.prob={1.0},height_range={0.09863013698632456,0.098630136986603},location.rate=0.8210190234927494,height_95%_HPD={0.09863013698639589,0.09863013698651812},default.rate_median=9.267216800386625E-4,length_median=0.06418024893817001,location="Southeast",location.prob=1.0,location.set={"Southeast"},location.rate_range={0.4199263066583453,1.3782426490797912},height=0.09863013698645719]:0.08354628952767,623[&length_range={0.01514183873853,0.2588962687019},default.rate_95%_HPD={8.535417156658662E-4,9.999635770142521E-4},length_95%_HPD={0.06810049376192,0.1972946091527},default.rate_range={8.001584972796374E-4,9.999701183629223E-4},default.rate=9.243621626513629E-4,length=0.13511704295893748,location.rate_95%_HPD={0.6089697149275124,1.048525471806728},location.rate_median=0.8160049907200903,height_median=0.04383561643840006,location.set.prob={1.0},height_range={0.043835616438221925,0.04383561643854039},location.rate=0.8210190234927494,height_95%_HPD={0.04383561643832051,0.04383561643847922},default.rate_median=9.267216800386625E-4,length_median=0.1354579355081,location="Southeast",location.prob=1.0,location.set={"Southeast"},location.rate_range={0.4199263066583453,1.3782426490797912},height=0.04383561643840025]:0.1383408100757)[&length_range={1.950826008446E-5,0.1340867901883},default.rate_95%_HPD={8.552238989422032E-4,9.98581529159674E-4},length_95%_HPD={1.950826008446E-5,0.07033466741384},default.rate_range={8.091145401613643E-4,9.999480256426576E-4},default.rate=9.242802966821223E-4,length=0.027228500667757085,posterior=0.050416666666666665,location.rate_95%_HPD={0.6037311126221577,1.0373091624476032},location.rate_median=0.8130776453895481,height_median=0.15308255765356432,location.set.prob={1.0},height_range={0.09898266571591902,0.25773323427478845},location.rate=0.8184900789589634,height_95%_HPD={0.10972817522589806,0.2041969558178035},default.rate_median=9.262484995702373E-4,length_median=0.02147736875358,location="Southeast",location.prob=1.0,location.set={"Southeast"},location.rate_range={0.502251856111394,1.257780660754477},height=0.15443862511370668]:0.01131142029188,((593[&length_range={4.682957443686E-5,0.2285013252481},default.rate_95%_HPD={8.535417156658662E-4,9.999635770142521E-4},length_95%_HPD={0.02464168655111,0.1572478953924},default.rate_range={8.001584972796374E-4,9.999701183629223E-4},default.rate=9.243621626513629E-4,length=0.08999647330791558,location.rate_95%_HPD={0.6089697149275124,1.048525471806728},location.rate_median=0.8160049907200903,height_median=0.05753424657541445,location.set.prob={1.0},height_range={0.057534246575273285,0.05753424657555395},location.rate=0.8210190234927494,height_95%_HPD={0.057534246575345005,0.05753424657548306},default.rate_median=9.267216800386625E-4,length_median=0.08833705248567,location="Southeast",location.prob=1.0,location.set={"Southeast"},location.rate_range={0.4199263066583453,1.3782426490797912},height=0.05753424657541469]:0.09818854350231,626[&length_range={0.03566326793054,0.2861661669846},default.rate_95%_HPD={8.535417156658662E-4,9.999635770142521E-4},length_95%_HPD={0.06821502126499,0.2144293345293},default.rate_range={8.001584972796374E-4,9.999701183629223E-4},default.rate=9.243621626513629E-4,length=0.14186750230828984,location.rate_95%_HPD={0.6089697149275124,1.048525471806728},location.rate_median=0.8160049907200903,height_median=0.02191780821931366,location.set.prob={1.0},height_range={0.02191780821918138,0.021917808219482082},location.rate=0.8210190234927494,height_95%_HPD={0.021917808219236112,0.02191780821939404},default.rate_median=9.267216800386625E-4,length_median=0.1423900583707,location="Southeast",location.prob=1.0,location.set={"Southeast"},location.rate_range={0.4199263066583453,1.3782426490797912},height=0.021917808219313762]:0.1338049818584)[&length_range={5.790793106975E-7,0.1797658307012},default.rate_95%_HPD={8.554127057819511E-4,9.989675796872738E-4},length_95%_HPD={5.790793106975E-7,0.1060789448812},default.rate_range={8.001584972796374E-4,9.9976053497633E-4},default.rate=9.270907268040614E-4,length=0.04569334183078535,posterior=0.15522222222222223,location.rate_95%_HPD={0.6256662602620066,1.0659521670098737},location.rate_median=0.8201045288302939,height_median=0.1174019684729965,location.set.prob={1.0},height_range={0.057581076149840205,0.2454106350730851},location.rate=0.8251890467014743,height_95%_HPD={0.058578493840539037,0.1728277748651641},default.rate_median=9.300372791794939E-4,length_median=0.039950379938735,location="Southeast",location.prob=1.0,location.set={"Southeast"},location.rate_range={0.4742192748492715,1.2734095880145768},height=0.11884120717808737]:0.00299354974733,575[&length_range={0.003648245255356,0.2056366831184},default.rate_95%_HPD={8.535417156658662E-4,9.999635770142521E-4},length_95%_HPD={0.02211338159022,0.1343706330851},default.rate_range={8.001584972796374E-4,9.999701183629223E-4},default.rate=9.243621626513629E-4,length=0.07782375876098326,location.rate_95%_HPD={0.6089697149275124,1.048525471806728},location.rate_median=0.8160049907200903,height_median=0.10136986301381523,location.set.prob={1.0},height_range={0.10136986301367762,0.10136986301394119},location.rate=0.8210190234927494,height_95%_HPD={0.10136986301375084,0.10136986301387796},default.rate_median=9.267216800386625E-4,length_median=0.07664178656108,location="Southeast",location.prob=1.0,location.set={"Southeast"},location.rate_range={0.4199263066583453,1.3782426490797912},height=0.10136986301381415]:0.05734647681124)[&length_range={1.631000560015E-4,0.1345482531842},default.rate_95%_HPD={8.567681783921752E-4,9.99273522568582E-4},length_95%_HPD={1.631000560015E-4,0.06834962844757},default.rate_range={8.084368355151421E-4,9.99273522568582E-4},default.rate=9.261472218735449E-4,length=0.028221402049974205,posterior=0.016694444444444446,location.rate_95%_HPD={0.5878923961554418,1.0272413554543192},location.rate_median=0.809647800160183,height_median=0.1544771424366555,location.set.prob={1.0},height_range={0.10946289978220447,0.23517021934812304},location.rate=0.816619027638798,height_95%_HPD={0.11877287478962345,0.19800645888513718},default.rate_median=9.293247261785947E-4,length_median=0.02206400912478,location="Southeast",location.prob=1.0,location.set={"Southeast"},location.rate_range={0.5307705770319208,1.1869708732895168},height=0.15607152362256752]:0.03477150698095)[&length_range={5.603843142857E-4,0.05909463102153},default.rate_95%_HPD={8.35739277882106E-4,9.822268958684694E-4},length_95%_HPD={5.603843142857E-4,0.04808036669775},default.rate_range={8.13122307390805E-4,9.994198812142206E-4},default.rate=9.135058439859035E-4,length=0.01963455143122643,posterior=0.0018333333333333333,location.rate_95%_HPD={0.6686215930876171,1.053029804545896},location.rate_median=0.8033005707763431,height_median=0.18067266628987702,location.set.prob={1.0},height_range={0.13010637214366205,0.23976243353538448},location.rate=0.8167453551546044,height_95%_HPD={0.13940298243490096,0.2148095667436557},default.rate_median=9.137426988993958E-4,length_median=0.0162520762933,location="Southeast",location.prob=1.0,location.set={"Southeast"},location.rate_range={0.6157804329985203,1.1707287134773696},height=0.17864494639840547]:0.01917531547441)[&length_range={4.502592498214E-4,0.04455640623158},default.rate_95%_HPD={8.977603490737779E-4,9.724767243347978E-4},length_95%_HPD={8.471609889623E-4,0.04455640623158},default.rate_range={8.35739277882106E-4,9.724767243347978E-4},default.rate=9.299447905777681E-4,length=0.019714267332881834,posterior=3.8888888888888887E-4,location.rate_95%_HPD={0.6676787121171088,0.9770900539237276},location.rate_median=0.826879853237996,height_median=0.19268056686236848,location.set.prob={1.0},height_range={0.16230628215659887,0.2239000176333238},location.rate=0.8159221890608744,height_95%_HPD={0.16230628215659887,0.22104651976258705},default.rate_median=9.359415806860947E-4,length_median=0.0201052184182,location="Southeast",location.prob=1.0,location.set={"Southeast"},location.rate_range={0.6676787121171088,1.0557775258472488},height=0.1942582324991169]:0.04455640623158)[&default.rate=9.240088314718604E-4,length=0.009522806839896,posterior=2.777777777777778E-5,location="Southeast",location.prob=1.0,location.set={"Southeast"},location.set.prob={1.0},height=0.25721956851197897,location.rate=0.6724542629348281]:0.009522806839896,(582[&length_range={0.02860675864272,0.2280286147765},default.rate_95%_HPD={8.535417156658662E-4,9.999635770142521E-4},length_95%_HPD={0.07500612272154,0.1800679500828},default.rate_range={8.001584972796374E-4,9.999701183629223E-4},default.rate=9.243621626513629E-4,length=0.12852366475375057,location.rate_95%_HPD={0.6089697149275124,1.048525471806728},location.rate_median=0.8160049907200903,height_median=0.08493150684944306,location.set.prob={1.0},height_range={0.08493150684929662,0.08493150684958917},location.rate=0.8210190234927494,height_95%_HPD={0.08493150684936163,0.08493150684951989},default.rate_median=9.267216800386625E-4,length_median=0.12878607405945,location="Southeast",location.prob=1.0,location.set={"Southeast"},location.rate_range={0.4199263066583453,1.3782426490797912},height=0.0849315068494433]:0.1722352542912,((591[&length_range={0.01171383461428,0.2344301690516},default.rate_95%_HPD={8.535417156658662E-4,9.999635770142521E-4},length_95%_HPD={0.05223243122486,0.1844121678339},default.rate_range={8.001584972796374E-4,9.999701183629223E-4},default.rate=9.243621626513629E-4,length=0.11809103712665019,location.rate_95%_HPD={0.6089697149275124,1.048525471806728},location.rate_median=0.8160049907200903,height_median=0.05479452054805706,location.set.prob={1.0},height_range={0.054794520547918335,0.05479452054820311},location.rate=0.8210190234927494,height_95%_HPD={0.05479452054797762,0.054794520548131276},default.rate_median=9.267216800386625E-4,length_median=0.1179584322552,location="Southeast",location.prob=1.0,location.set={"Southeast"},location.rate_range={0.4199263066583453,1.3782426490797912},height=0.054794520548057515]:0.1341784760666,(583[&length_range={0.004919808379196,0.2278005408801},default.rate_95%_HPD={8.535417156658662E-4,9.999635770142521E-4},length_95%_HPD={0.03980027204699,0.1584498186031},default.rate_range={8.001584972796374E-4,9.999701183629223E-4},default.rate=9.243621626513629E-4,length=0.0987947588845812,location.rate_95%_HPD={0.6089697149275124,1.048525471806728},location.rate_median=0.8160049907200903,height_median=0.08493150684944323,location.set.prob={1.0},height_range={0.08493150684929562,0.08493150684958917},location.rate=0.8210190234927494,height_95%_HPD={0.08493150684937245,0.08493150684951534},default.rate_median=9.267216800386625E-4,length_median=0.09818097578059001,location="Southeast",location.prob=1.0,location.set={"Southeast"},location.rate_range={0.4199263066583453,1.3782426490797912},height=0.0849315068494433]:0.04718943418299,595[&length_range={0.01006446747448,0.2395916694934},default.rate_95%_HPD={8.535417156658662E-4,9.999635770142521E-4},length_95%_HPD={0.05743896749168,0.1791638071853},default.rate_range={8.001584972796374E-4,9.999701183629223E-4},default.rate=9.243621626513629E-4,length=0.11957265106110584,location.rate_95%_HPD={0.6089697149275124,1.048525471806728},location.rate_median=0.8160049907200903,height_median=0.0657534246574869,location.set.prob={1.0},height_range={0.06575342465734996,0.06575342465765033},location.rate=0.8210190234927494,height_95%_HPD={0.06575342465741191,0.0657534246575649},default.rate_median=9.267216800386625E-4,length_median=0.1193647972248,location="Southeast",location.prob=1.0,location.set={"Southeast"},location.rate_range={0.4199263066583453,1.3782426490797912},height=0.06575342465748683]:0.06636751637495)[&length_range={4.333932315248E-6,0.1136758006754},default.rate_95%_HPD={8.519747067164783E-4,9.999480256426576E-4},length_95%_HPD={4.333932315248E-6,0.0581284577493},default.rate_range={8.002136259912647E-4,9.999480256426576E-4},default.rate=9.247917370299873E-4,length=0.020717557846500777,posterior=0.035972222222222225,location.rate_95%_HPD={0.6143698258499398,1.0454930919459395},location.rate_median=0.8161843576689852,height_median=0.171256963779159,location.set.prob={1.0},height_range={0.10570523070344956,0.2639513044915546},location.rate=0.819813009014446,height_95%_HPD={0.12951787906955414,0.22605842550935995},default.rate_median=9.258050060524846E-4,length_median=0.01608235438046,location="Southeast",location.prob=1.0,location.set={"Southeast"},location.rate_range={0.48508549096111014,1.2237852882125742},height=0.1724821259231565]:0.05685205558219)[&length_range={2.450710553941E-4,0.0933803714865},default.rate_95%_HPD={8.557780853957334E-4,9.997083260366586E-4},length_95%_HPD={2.450710553941E-4,0.0605478783145},default.rate_range={8.1762356566819E-4,9.997083260366586E-4},default.rate=9.260585408266553E-4,length=0.021545605112524777,posterior=0.005333333333333333,location.rate_95%_HPD={0.5779089791314586,1.0411677320075077},location.rate_median=0.8321423771855526,height_median=0.1776668353147587,location.set.prob={1.0},height_range={0.12361490647705009,0.2462486730369956},location.rate=0.8271989034281085,height_95%_HPD={0.13497172954095493,0.2268927351434052},default.rate_median=9.271693266240394E-4,length_median=0.015447246123655,location="Southeast",location.prob=1.0,location.set={"Southeast"},location.rate_range={0.5029703987551647,1.1268301585881622},height=0.17828712051546217]:0.04626406123752,(554[&length_range={0.01074110144866,0.2012756478677},default.rate_95%_HPD={8.535417156658662E-4,9.999635770142521E-4},length_95%_HPD={0.03721898953608,0.1047788131393},default.rate_range={8.001584972796374E-4,9.999701183629223E-4},default.rate=9.243621626513629E-4,length=0.06703546795147967,location.rate_95%_HPD={0.6089697149275124,1.048525471806728},location.rate_median=0.8160049907200903,height_median=0.1205479452055443,location.set.prob={1.0},height_range={0.1205479452054175,0.12054794520566703},location.rate=0.8210190234927494,height_95%_HPD={0.12054794520548495,0.12054794520560136},default.rate_median=9.267216800386625E-4,length_median=0.06353349532626,location="Southeast",location.prob=1.0,location.set={"Southeast"},location.rate_range={0.4199263066583453,1.3782426490797912},height=0.12054794520554418]:0.04542195861781,566[&length_range={2.436298923074E-4,0.1485758344741},default.rate_95%_HPD={8.535417156658662E-4,9.999635770142521E-4},length_95%_HPD={0.002244367846542,0.07136871492973},default.rate_range={8.001584972796374E-4,9.999701183629223E-4},default.rate=9.243621626513629E-4,length=0.03233716783086115,location.rate_95%_HPD={0.6089697149275124,1.048525471806728},location.rate_median=0.8160049907200903,height_median=0.15616438356164503,location.set.prob={1.0},height_range={0.15616438356152695,0.15616438356176904},location.rate=0.8210190234927494,height_95%_HPD={0.15616438356158846,0.15616438356170148},default.rate_median=9.267216800386625E-4,length_median=0.02863054756219,location="Southeast",location.prob=1.0,location.set={"Southeast"},location.rate_range={0.4199263066583453,1.3782426490797912},height=0.15616438356164378]:0.009805520261711)[&length_range={0.001256101732191,0.1706025080601},default.rate_95%_HPD={8.527849564642974E-4,9.999480256426576E-4},length_95%_HPD={0.007034244260846,0.08856436262632},default.rate_range={8.001584972796374E-4,9.999701183629223E-4},default.rate=9.237682832760832E-4,length=0.044953251769750825,posterior=0.8972222222222223,location.rate_95%_HPD={0.6090127697887582,1.048525471806728},location.rate_median=0.81478939557987,height_median=0.18274287890888888,location.set.prob={6.191950464396285E-5,9.287925696594427E-5,9.287925696594427E-5,0.9992260061919505,5.263157894736842E-4},height_range={0.15640801345393573,0.2891692429363496},location.rate=0.819750218082906,height_95%_HPD={0.1586552621948818,0.21672899550872676},default.rate_median=9.260432863433905E-4,length_median=0.04168573109894,location="Southeast",location.prob=0.9992260061919505,location.set={"CentreWest","South","RJ","Southeast","Northeast"},location.rate_range={0.4297017559594527,1.3058133782516244},height=0.1852293900045873]:0.06926715402879)[&length_range={0.001410253460196,0.07812930646625},default.rate_95%_HPD={8.341539629462962E-4,9.797909989092944E-4},length_95%_HPD={0.001410253460196,0.07812930646625},default.rate_range={8.341539629462962E-4,9.797909989092944E-4},default.rate=9.078725481121855E-4,length=0.0320730282051224,posterior=2.777777777777778E-4,location.rate_95%_HPD={0.5779089791314586,0.8849831149227125},location.rate_median=0.7924729967186688,height_median=0.21436553605303535,location.set.prob={1.0},height_range={0.19326041886763806,0.25114155523453413},location.rate=0.7733672458742358,height_95%_HPD={0.19326041886763806,0.25114155523453413},default.rate_median=9.240875041703913E-4,length_median=0.02454540706823,location="Southeast",location.prob=1.0,location.set={"Southeast"},location.rate_range={0.5779089791314586,0.8849831149227125},height=0.21761705224099676]:0.02192970328854)[&length_range={0.007929662934903,0.009575614211203},default.rate_95%_HPD={9.240088314718604E-4,9.797909989092944E-4},length_95%_HPD={0.007929662934903,0.009575614211203},default.rate_range={9.240088314718604E-4,9.797909989092944E-4},default.rate=9.518999151905774E-4,length=0.008752638573053,posterior=5.555555555555556E-5,location.rate_95%_HPD={0.5779089791314586,0.6724542629348281},location.rate_median=0.6251816210331433,height_median=0.2447924584887843,location.set.prob={1.0},height_range={0.23241815583689668,0.25716676114067194},location.rate=0.6251816210331433,height_95%_HPD={0.23241815583689668,0.25716676114067194},default.rate_median=9.518999151905774E-4,length_median=0.008752638573053,location="Southeast",location.prob=1.0,location.set={"Southeast"},location.rate_range={0.5779089791314586,0.6724542629348281},height=0.2447924584887843]:0.009575614211203)[&length_range={2.444066159907E-5,0.06103328815364},default.rate_95%_HPD={8.57220599257671E-4,9.990806937699881E-4},length_95%_HPD={2.444066159907E-5,0.02883234539486},default.rate_range={8.020156960840056E-4,9.997222692441636E-4},default.rate=9.276889212427054E-4,length=0.009773633686465213,posterior=0.02311111111111111,location.rate_95%_HPD={0.5937043922995086,1.0170230627494863},location.rate_median=0.8127798677827571,height_median=0.26173902752241207,location.set.prob={1.0},height_range={0.22465566877534823,0.3197341786831873},location.rate=0.8205276267084207,height_95%_HPD={0.23247470500573497,0.28420215947536565},default.rate_median=9.295970436929435E-4,length_median=0.0069712812569715,location="Southeast",location.prob=1.0,location.set={"Southeast"},location.rate_range={0.502251856111394,1.1747815072987744},height=0.26183117935050704]:0.01009507751436,(543[&length_range={0.01466460601529,0.165300531636},default.rate_95%_HPD={8.535417156658662E-4,9.999635770142521E-4},length_95%_HPD={0.04166849422719,0.1179541616033},default.rate_range={8.001584972796374E-4,9.999701183629223E-4},default.rate=9.243621626513629E-4,length=0.07901934533096064,location.rate_95%_HPD={0.6089697149275124,1.048525471806728},location.rate_median=0.8160049907200903,height_median=0.14246575342463086,location.set.prob={1.0},height_range={0.1424657534245065,0.14246575342474932},location.rate=0.8210190234927494,height_95%_HPD={0.1424657534245688,0.1424657534246891},default.rate_median=9.267216800386625E-4,length_median=0.078795522097055,location="Southeast",location.prob=1.0,location.set={"Southeast"},location.rate_range={0.4199263066583453,1.3782426490797912},height=0.14246575342458598]:0.1225434130265,545[&length_range={0.01752302711893,0.1943875835821},default.rate_95%_HPD={8.535417156658662E-4,9.999635770142521E-4},length_95%_HPD={0.04649657714243,0.124458155935},default.rate_range={8.001584972796374E-4,9.999701183629223E-4},default.rate=9.243621626513629E-4,length=0.08545281355577901,location.rate_95%_HPD={0.6089697149275124,1.048525471806728},location.rate_median=0.8160049907200903,height_median=0.1369863013699159,location.set.prob={1.0},height_range={0.1369863013697865,0.13698630137004236},location.rate=0.8210190234927494,height_95%_HPD={0.1369863013698519,0.13698630136997741},default.rate_median=9.267216800386625E-4,length_median=0.08503656997067499,location="Southeast",location.prob=1.0,location.set={"Southeast"},location.rate_range={0.4199263066583453,1.3782426490797912},height=0.1369863013698782]:0.1280228650812)[&length_range={5.219652497057E-6,0.1088091254586},default.rate_95%_HPD={8.537559834798493E-4,9.999667935320232E-4},length_95%_HPD={2.992031208948E-5,0.05026620612081},default.rate_range={8.001584972796374E-4,9.999667935320232E-4},default.rate=9.249301413246205E-4,length=0.02160112661965035,posterior=0.7011111111111111,location.rate_95%_HPD={0.6164245100159417,1.059557473546485},location.rate_median=0.8175760449783493,height_median=0.21833110193030525,location.set.prob={1.0},height_range={0.1571303594398754,0.29529720938489423},location.rate=0.8224076155459589,height_95%_HPD={0.18242465154822535,0.25515019371969605},default.rate_median=9.275761593667497E-4,length_median=0.018572812917160002,location="Southeast",location.prob=1.0,location.set={"Southeast"},location.rate_range={0.4297017559594527,1.3782426490797912},height=0.21861444800428642]:0.01182828641515)[&length_range={3.366585922815E-7,0.1101117570359},default.rate_95%_HPD={8.527131673339145E-4,9.993453551933823E-4},length_95%_HPD={3.366585922815E-7,0.0482727529612},default.rate_range={8.001584972796374E-4,9.999667935320232E-4},default.rate=9.257336408024844E-4,length=0.020689633357689783,posterior=0.16558333333333333,location.rate_95%_HPD={0.6143488266939874,1.0572800967501792},location.rate_median=0.8206658912668593,height_median=0.2661156821229078,location.set.prob={3.3551417547391375E-4,0.0010065425264217413,0.9984901862103673,1.6775708773695687E-4},height_range={0.2211635091127696,0.3431238692430548},location.rate=0.8249209284680155,height_95%_HPD={0.2395758202290989,0.2981231398117261},default.rate_median=9.290709175645329E-4,length_median=0.01755207065226,location="Southeast",location.prob=0.9984901862103673,location.set={"CentreWest","RJ","Southeast","Northeast"},location.rate_range={0.4297017559594527,1.2346914948859693},height=0.266849779236668]:0.03581826204382,(((562[&length_range={0.004127271284983,0.148014599357},default.rate_95%_HPD={8.535417156658662E-4,9.999635770142521E-4},length_95%_HPD={0.02108768640247,0.0978946316566},default.rate_range={8.001584972796374E-4,9.999701183629223E-4},default.rate=9.243621626513629E-4,length=0.057476021201716965,location.rate_95%_HPD={0.6089697149275124,1.048525471806728},location.rate_median=0.8160049907200903,height_median=0.17260273972601692,location.set.prob={1.0},height_range={0.17260273972587653,0.17260273972613105},location.rate=0.8210190234927494,height_95%_HPD={0.17260273972595985,0.1726027397260711},default.rate_median=9.267216800386625E-4,length_median=0.056019570873585,location="Southeast",location.prob=1.0,location.set={"Southeast"},location.rate_range={0.4199263066583453,1.3782426490797912},height=0.17260273972609577]:0.06287645125795,(337[&length_range={7.37212466963E-5,0.09130602262391},default.rate_95%_HPD={8.535417156658662E-4,9.999635770142521E-4},length_95%_HPD={5.095210676583E-4,0.04059320360095},default.rate_range={8.001584972796374E-4,9.999701183629223E-4},default.rate=9.243621626513629E-4,length=0.017909677273839828,location.rate_95%_HPD={0.6089697149275124,1.048525471806728},location.rate_median=0.8160049907200903,height_median=0.1534246575342877,location.set.prob={1.0},height_range={0.15342465753414652,0.15342465753440104},location.rate=0.8210190234927494,height_95%_HPD={0.15342465753423085,0.15342465753434298},default.rate_median=9.267216800386625E-4,length_median=0.015453587861205001,location="RJ",location.prob=1.0,location.set={"RJ"},location.rate_range={0.4199263066583453,1.3782426490797912},height=0.15342465753428627]:0.02648507100693,385[&length_range={0.05760796782211,0.1488402691993},default.rate_95%_HPD={8.535417156658662E-4,9.999635770142521E-4},length_95%_HPD={0.05804376764307,0.09812745017637},default.rate_range={8.001584972796374E-4,9.999701183629223E-4},default.rate=9.243621626513629E-4,length=0.07544392384925418,location.rate_95%_HPD={0.6089697149275124,1.048525471806728},location.rate_median=0.8160049907200903,height_median=0.09589041095887302,location.set.prob={1.0},height_range={0.09589041095873652,0.09589041095899103},location.rate=0.8210190234927494,height_95%_HPD={0.0958904109588164,0.09589041095893103},default.rate_median=9.267216800386625E-4,length_median=0.072987834436625,location="RJ",location.prob=1.0,location.set={"RJ"},location.rate_range={0.4199263066583453,1.3782426490797912},height=0.09589041095887287]:0.08401931758235)[&length_range={0.0054532174408,0.1460676985092},default.rate_95%_HPD={8.535417156658662E-4,9.999635770142521E-4},length_95%_HPD={0.02227994617419,0.09893794066293},default.rate_range={8.001584972796374E-4,9.999701183629223E-4},default.rate=9.243621626513629E-4,length=0.05876345681775911,posterior=1.0,location.rate_95%_HPD={0.6089697149275124,1.048525471806728},location.rate_median=0.8160049907200903,height_median=0.16887824539553156,location.set.prob={0.9934444444444445,0.005944444444444444,6.111111111111111E-4},height_range={0.15349837878102163,0.24473068015820698},location.rate=0.8210190234927494,height_95%_HPD={0.15393417860189818,0.1940178611352285},default.rate_median=9.267216800386625E-4,length_median=0.05714394264203,location="RJ",location.prob=0.9934444444444445,location.set={"RJ","Southeast","Northeast"},location.rate_range={0.4199263066583453,1.3782426490797912},height=0.1713343348081279]:0.05556946244274)[&length_range={2.096094962528E-4,0.1603465163913},default.rate_95%_HPD={8.535417156658662E-4,9.999667935320232E-4},length_95%_HPD={0.004890456158893,0.07804200368776},default.rate_range={8.001584972796374E-4,9.999701183629223E-4},default.rate=9.243326557533691E-4,length=0.03939196968402985,posterior=0.99925,location.rate_95%_HPD={0.609069584220375,1.0485053770273742},location.rate_median=0.8160410410409481,height_median=0.22861784267347807,location.set.prob={0.0016401189781224807,0.40644372168014903,3.613821477219025E-4,1.1119450699135463E-4,0.5126622744836405,0.07878130820337476},height_range={0.17673001101104663,0.32061733908301704},location.rate=0.8210578077060252,height_95%_HPD={0.1936904261284746,0.27049251321806245},default.rate_median=9.266890221992087E-4,length_median=0.03680609255439,location="Southeast",location.prob=0.5126622744836405,location.set={"CentreWest","RJ","South","North","Southeast","Northeast"},location.rate_range={0.4199263066583453,1.3782426490797912},height=0.23007571442346286]:0.04381949886019,(393[&length_range={6.433844088659E-4,0.1606226986407},default.rate_95%_HPD={8.535417156658662E-4,9.999635770142521E-4},length_95%_HPD={0.008437063816437,0.08926201528093},default.rate_range={8.001584972796374E-4,9.999701183629223E-4},default.rate=9.243621626513629E-4,length=0.04686365786908583,location.rate_95%_HPD={0.6089697149275124,1.048525471806728},location.rate_median=0.8160049907200903,height_median=0.07945205479450101,location.set.prob={1.0},height_range={0.07945205479435702,0.07945205479465006},location.rate=0.8210190234927494,height_95%_HPD={0.07945205479442174,0.07945205479457951},default.rate_median=9.267216800386625E-4,length_median=0.044122515844375,location="RJ",location.prob=1.0,location.set={"RJ"},location.rate_range={0.4199263066583453,1.3782426490797912},height=0.07945205479450099]:0.02221661344126,403[&length_range={0.02804064468267,0.1880199589146},default.rate_95%_HPD={8.535417156658662E-4,9.999635770142521E-4},length_95%_HPD={0.03583432409024,0.1166592755547},default.rate_range={8.001584972796374E-4,9.999701183629223E-4},default.rate=9.243621626513629E-4,length=0.07426091814288713,location.rate_95%_HPD={0.6089697149275124,1.048525471806728},location.rate_median=0.8160049907200903,height_median=0.05205479452069994,location.set.prob={1.0},height_range={0.052054794520550784,0.052054794520849046},location.rate=0.8210190234927494,height_95%_HPD={0.05205479452061884,0.0520547945207801},default.rate_median=9.267216800386625E-4,length_median=0.071519776118175,location="RJ",location.prob=1.0,location.set={"RJ"},location.rate_range={0.4199263066583453,1.3782426490797912},height=0.052054794520700054]:0.04961387371506)[&length_range={0.01731910424984,0.3687216350115},default.rate_95%_HPD={8.535417156658662E-4,9.999635770142521E-4},length_95%_HPD={0.06706237915123,0.1925330840819},default.rate_range={8.001584972796374E-4,9.999701183629223E-4},default.rate=9.243621626513629E-4,length=0.12959776134576897,posterior=1.0,location.rate_95%_HPD={0.6089697149275124,1.048525471806728},location.rate_median=0.8160049907200903,height_median=0.1235745706389208,location.set.prob={5.555555555555556E-5,0.9983888888888889,4.4444444444444447E-4,7.5E-4,3.611111111111111E-4},height_range={0.0800954392033491,0.240074753435285},location.rate=0.8210190234927494,height_95%_HPD={0.08788911861095794,0.168714070075417},default.rate_median=9.267216800386625E-4,length_median=0.12968258001465,location="RJ",location.prob=0.9983888888888889,location.set={"CentreWest","RJ","South","Southeast","Northeast"},location.rate_range={0.4199263066583453,1.3782426490797912},height=0.12631571266358688]:0.1776300216084)[&length_range={7.127437545165E-5,0.0615664579897},default.rate_95%_HPD={8.593223826101853E-4,9.986128447945306E-4},length_95%_HPD={7.127437545165E-5,0.03039641878264},default.rate_range={8.07161228437639E-4,9.986128447945306E-4},default.rate=9.271817625853914E-4,length=0.011320281310278025,posterior=0.0085,location.rate_95%_HPD={0.6261540600577142,0.9825519261732789},location.rate_median=0.811202680224707,height_median=0.2611241946531082,location.set.prob={0.9509803921568627,0.049019607843137254},height_range={0.21963253503925578,0.33078957662543856},location.rate=0.8109932780035615,height_95%_HPD={0.2239199021876302,0.29606128530458947},default.rate_median=9.280013856027721E-4,length_median=0.0083292310875455,location="RJ",location.prob=0.9509803921568627,location.set={"RJ","Southeast"},location.rate_range={0.549549689440183,1.1152249487016919},height=0.2624001922800743]:0.01513876002976,(((556[&length_range={0.04182613337043,0.3868473216439},default.rate_95%_HPD={8.535417156658662E-4,9.999635770142521E-4},length_95%_HPD={0.09182556939301,0.2218930591847},default.rate_range={8.001584972796374E-4,9.999701183629223E-4},default.rate=9.243621626513629E-4,length=0.1662011790569333,location.rate_95%_HPD={0.6089697149275124,1.048525471806728},location.rate_median=0.8160049907200903,height_median=0.12054794520554413,location.set.prob={1.0},height_range={0.12054794520540402,0.1205479452056839},location.rate=0.8210190234927494,height_95%_HPD={0.12054794520546297,0.12054794520562406},default.rate_median=9.267216800386625E-4,length_median=0.17360857515384998,location="Southeast",location.prob=1.0,location.set={"Southeast"},location.rate_range={0.4199263066583453,1.3782426490797912},height=0.12054794520554411]:0.1314347541875,(615[&length_range={0.01198876294628,0.3097173754763},default.rate_95%_HPD={8.535417156658662E-4,9.999635770142521E-4},length_95%_HPD={0.05061770213171,0.1988006903343},default.rate_range={8.001584972796374E-4,9.999701183629223E-4},default.rate=9.243621626513629E-4,length=0.12780678231063589,location.rate_95%_HPD={0.6089697149275124,1.048525471806728},location.rate_median=0.8160049907200903,height_median=0.071232876712429,location.set.prob={1.0},height_range={0.07123287671227757,0.07123287671255335},location.rate=0.8210190234927494,height_95%_HPD={0.07123287671235101,0.07123287671250522},default.rate_median=9.267216800386625E-4,length_median=0.12832980330655,location="Southeast",location.prob=1.0,location.set={"Southeast"},location.rate_range={0.4199263066583453,1.3782426490797912},height=0.07123287671242899]:0.1529621813904,((178[&length_range={2.939394034597E-4,0.1925334874025},default.rate_95%_HPD={8.535417156658662E-4,9.999635770142521E-4},length_95%_HPD={0.01627498181567,0.1147559696494},default.rate_range={8.001584972796374E-4,9.999701183629223E-4},default.rate=9.243621626513629E-4,length=0.06503703952677936,location.rate_95%_HPD={0.6089697149275124,1.048525471806728},location.rate_median=0.8160049907200903,height_median=0.07671232876714368,location.set.prob={1.0},height_range={0.07671232876700662,0.07671232876729989},location.rate=0.8210190234927494,height_95%_HPD={0.07671232876707784,0.07671232876720802},default.rate_median=9.267216800386625E-4,length_median=0.06373884478184,location="CentreWest",location.prob=1.0,location.set={"CentreWest"},location.rate_range={0.4199263066583453,1.3782426490797912},height=0.07671232876714364]:0.0645083898934,589[&length_range={0.02221174762255,0.2144512956216},default.rate_95%_HPD={8.535417156658662E-4,9.999635770142521E-4},length_95%_HPD={0.03819279003475,0.1366737778685},default.rate_range={8.001584972796374E-4,9.999701183629223E-4},default.rate=9.243621626513629E-4,length=0.08695484774586577,location.rate_95%_HPD={0.6089697149275124,1.048525471806728},location.rate_median=0.8160049907200903,height_median=0.05479452054805706,location.set.prob={1.0},height_range={0.05479452054791667,0.0547945205482111},location.rate=0.8210190234927494,height_95%_HPD={0.054794520547984726,0.05479452054812739},default.rate_median=9.267216800386625E-4,length_median=0.08565665300093,location="Southeast",location.prob=1.0,location.set={"Southeast"},location.rate_range={0.4199263066583453,1.3782426490797912},height=0.05479452054805711]:0.08642619811248)[&length_range={0.004239414175721,0.2449887480487},default.rate_95%_HPD={8.535417156658662E-4,9.999635770142521E-4},length_95%_HPD={0.01835944097864,0.1325181707918},default.rate_range={8.001584972796374E-4,9.999701183629223E-4},default.rate=9.243621626513629E-4,length=0.07290419413837743,posterior=1.0,location.rate_95%_HPD={0.6089697149275124,1.048525471806728},location.rate_median=0.8160049907200903,height_median=0.14045117354899608,location.set.prob={0.4336111111111111,0.0025277777777777777,6.111111111111111E-4,5.0E-4,0.5616666666666666,0.0010833333333333333},height_range={0.07700626817058931,0.2692458161696638},location.rate=0.8210190234927494,height_95%_HPD={0.09298731058283594,0.19146829841654256},default.rate_median=9.267216800386625E-4,length_median=0.069505959911975,location="Southeast",location.prob=0.5616666666666666,location.set={"CentreWest","RJ","South","North","Southeast","Northeast"},location.rate_range={0.4199263066583453,1.3782426490797912},height=0.141749368293924]:0.07800668598518,524[&length_range={0.007334696814725,0.2207474268141},default.rate_95%_HPD={8.535417156658662E-4,9.999635770142521E-4},length_95%_HPD={0.02004850190738,0.1147680670666},default.rate_range={8.001584972796374E-4,9.999701183629223E-4},default.rate=9.243621626513629E-4,length=0.06500402692008661,location.rate_95%_HPD={0.6089697149275124,1.048525471806728},location.rate_median=0.8160049907200903,height_median=0.18630136986303086,location.set.prob={1.0},height_range={0.18630136986290458,0.18630136986316603},location.rate=0.8210190234927494,height_95%_HPD={0.1863013698629726,0.18630136986308865},default.rate_median=9.267216800386625E-4,length_median=0.06189149550054,location="Southeast",location.prob=1.0,location.set={"Southeast"},location.rate_range={0.4199263066583453,1.3782426490797912},height=0.186301369863031]:0.03292603478269)[&length_range={8.404003615284E-5,0.06092282542124},default.rate_95%_HPD={8.458366413479221E-4,9.913062008113055E-4},length_95%_HPD={8.404003615284E-5,0.03726825026495},default.rate_range={8.131802147112969E-4,9.989748737045025E-4},default.rate=9.245753311961659E-4,length=0.012614023041972186,posterior=0.005694444444444445,location.rate_95%_HPD={0.6309669027407624,1.0739253148453378},location.rate_median=0.8032639413881975,height_median=0.2346954658305594,location.set.prob={0.014634146341463415,0.9853658536585366},height_range={0.202811597143083,0.2881812307032696},location.rate=0.807351825643558,height_95%_HPD={0.20813417000197987,0.27309316239128273},default.rate_median=9.258135403488719E-4,length_median=0.008860684309426,location="Southeast",location.prob=0.9853658536585366,location.set={"CentreWest","Southeast"},location.rate_range={0.5027440302224646,1.2028058089816325},height=0.23737743860901966]:0.004967653457099)[&length_range={0.004821915037305,0.07503218393761},default.rate_95%_HPD={8.731811729392836E-4,9.45600938538166E-4},length_95%_HPD={0.004821915037305,0.07503218393761},default.rate_range={8.731811729392836E-4,9.45600938538166E-4},default.rate=9.09789079410522E-4,length=0.026158264683939576,posterior=1.9444444444444443E-4,location.rate_95%_HPD={0.6724542629348281,0.9361487028091127},location.rate_median=0.7949031701657786,height_median=0.24900198101530996,location.set.prob={1.0},height_range={0.22068537937467875,0.2756723496038047},location.rate=0.7957180705739101,height_95%_HPD={0.22068537937467875,0.2756723496038047},default.rate_median=9.013831684648116E-4,length_median=0.02052794222281,location="Southeast",location.prob=1.0,location.set={"Southeast"},location.rate_range={0.6724542629348281,0.9361487028091127},height=0.24669969496887031]:0.02778764129023)[&default.rate=9.240088314718604E-4,length=0.01116508938021,posterior=2.777777777777778E-5,location="Southeast",location.prob=1.0,location.set={"Southeast"},location.set.prob={1.0},height=0.251982699393025,location.rate=0.6724542629348281]:0.01116508938021,(521[&length_range={4.561303603282E-5,0.1255804100315},default.rate_95%_HPD={8.535417156658662E-4,9.999635770142521E-4},length_95%_HPD={6.092246588499E-4,0.05856703556469},default.rate_range={8.001584972796374E-4,9.999701183629223E-4},default.rate=9.243621626513629E-4,length=0.02554421839310232,location.rate_95%_HPD={0.6089697149275124,1.048525471806728},location.rate_median=0.8160049907200903,height_median=0.22465753424671675,location.set.prob={1.0},height_range={0.22465753424658558,0.22465753424683504},location.rate=0.8210190234927494,height_95%_HPD={0.22465753424666154,0.2246575342467722},default.rate_median=9.267216800386625E-4,length_median=0.022061347900465,location="Southeast",location.prob=1.0,location.set={"Southeast"},location.rate_range={0.4199263066583453,1.3782426490797912},height=0.22465753424682988]:0.01309485602917,((553[&length_range={0.007769503159225,0.2375535613241},default.rate_95%_HPD={8.535417156658662E-4,9.999635770142521E-4},length_95%_HPD={0.02964608594806,0.1572954409473},default.rate_range={8.001584972796374E-4,9.999701183629223E-4},default.rate=9.243621626513629E-4,length=0.09409039009960096,location.rate_95%_HPD={0.6089697149275124,1.048525471806728},location.rate_median=0.8160049907200903,height_median=0.11506849315082907,location.set.prob={1.0},height_range={0.11506849315066686,0.11506849315096523},location.rate=0.8210190234927494,height_95%_HPD={0.11506849315076245,0.11506849315089918},default.rate_median=9.267216800386625E-4,length_median=0.091391519739785,location="Southeast",location.prob=1.0,location.set={"Southeast"},location.rate_range={0.4199263066583453,1.3782426490797912},height=0.11506849315082938]:0.06082333976181,((611[&length_range={0.0250012224039,0.3001590975653},default.rate_95%_HPD={8.535417156658662E-4,9.999635770142521E-4},length_95%_HPD={0.07272572122085,0.1948373088218},default.rate_range={8.001584972796374E-4,9.999701183629223E-4},default.rate=9.243621626513629E-4,length=0.13356757473545783,location.rate_95%_HPD={0.6089697149275124,1.048525471806728},location.rate_median=0.8160049907200903,height_median=0.0767123287671439,location.set.prob={1.0},height_range={0.07671232876698364,0.0767123287672773},location.rate=0.8210190234927494,height_95%_HPD={0.07671232876706496,0.076712328767223},default.rate_median=9.267216800386625E-4,length_median=0.13234716224705,location="Southeast",location.prob=1.0,location.set={"Southeast"},location.rate_range={0.4199263066583453,1.3782426490797912},height=0.07671232876714346]:0.08168706013612,(588[&length_range={0.007566181046585,0.2751184434112},default.rate_95%_HPD={8.535417156658662E-4,9.999635770142521E-4},length_95%_HPD={0.05621617695689,0.1848515629719},default.rate_range={8.001584972796374E-4,9.999701183629223E-4},default.rate=9.243621626513629E-4,length=0.12184212575902274,location.rate_95%_HPD={0.6089697149275124,1.048525471806728},location.rate_median=0.8160049907200903,height_median=0.06301369863012962,location.set.prob={1.0},height_range={0.06301369862999262,0.06301369863027317},location.rate=0.8210190234927494,height_95%_HPD={0.0630136986300488,0.06301369863020406},default.rate_median=9.267216800386625E-4,length_median=0.12180786803655,location="Southeast",location.prob=1.0,location.set={"Southeast"},location.rate_range={0.4199263066583453,1.3782426490797912},height=0.06301369863012934]:0.09032451186824,534[&length_range={0.006052555075179,0.2638572856531},default.rate_95%_HPD={8.535417156658662E-4,9.999635770142521E-4},length_95%_HPD={0.04680716349792,0.1707495697138},default.rate_range={8.001584972796374E-4,9.999701183629223E-4},default.rate=9.243621626513629E-4,length=0.10752720327955503,location.rate_95%_HPD={0.6089697149275124,1.048525471806728},location.rate_median=0.8160049907200903,height_median=0.08219178082208578,location.set.prob={1.0},height_range={0.08219178082194256,0.08219178082222611},location.rate=0.8210190234927494,height_95%_HPD={0.08219178082201195,0.08219178082216089},default.rate_median=9.267216800386625E-4,length_median=0.1070108334787,location="Southeast",location.prob=1.0,location.set={"Southeast"},location.rate_range={0.4199263066583453,1.3782426490797912},height=0.08219178082208571]:0.07114642967629)[&length_range={3.186126019439E-5,0.1745757367113},default.rate_95%_HPD={8.487697006205447E-4,9.984181452896157E-4},length_95%_HPD={3.186126019439E-5,0.08448455707613},default.rate_range={8.033781457797298E-4,9.99943708831479E-4},default.rate=9.23640097692435E-4,length=0.03435516121417459,posterior=0.076,location.rate_95%_HPD={0.6086454096212853,1.0405320279494026},location.rate_median=0.8147435178695697,height_median=0.1588978448550812,location.set.prob={7.309941520467836E-4,7.309941520467836E-4,3.654970760233918E-4,0.998172514619883},height_range={0.0882443358972353,0.2668438990758469},location.rate=0.8183118688550197,height_95%_HPD={0.10841744702113582,0.2104184732417269},default.rate_median=9.268611071259836E-4,length_median=0.02885899547779,location="Southeast",location.prob=0.998172514619883,location.set={"CentreWest","RJ","South","Southeast"},location.rate_range={0.49442280862464166,1.2514209599797843},height=0.15985808217707365]:0.005061178404889)[&length_range={1.272500257202E-4,0.08987788015538},default.rate_95%_HPD={8.603141838721205E-4,9.983192389552257E-4},length_95%_HPD={1.272500257202E-4,0.0634647756298},default.rate_range={8.032635548800842E-4,9.989958689160068E-4},default.rate=9.280146394714687E-4,length=0.026081386498082875,posterior=0.007,location.rate_95%_HPD={0.6283554884910556,0.9927501032235152},location.rate_median=0.8214146787725121,height_median=0.18112778947345465,location.set.prob={1.0},height_range={0.12739315920575878,0.24959607718081084},location.rate=0.8213579717358518,height_95%_HPD={0.14284526838502787,0.2302164882692087},default.rate_median=9.311544187023823E-4,length_median=0.022349712634444997,location="Southeast",location.prob=1.0,location.set={"Southeast"},location.rate_range={0.5931474552402661,1.2382258397750299},height=0.18261777133136]:0.008041655599146,(612[&length_range={0.01693547701828,0.2924580577585},default.rate_95%_HPD={8.535417156658662E-4,9.999635770142521E-4},length_95%_HPD={0.0653122073919,0.1952011966635},default.rate_range={8.001584972796374E-4,9.999701183629223E-4},default.rate=9.243621626513629E-4,length=0.12989527322658628,location.rate_95%_HPD={0.6089697149275124,1.048525471806728},location.rate_median=0.8160049907200903,height_median=0.07397260273978623,location.set.prob={1.0},height_range={0.07397260273963652,0.073972602739928},location.rate=0.8210190234927494,height_95%_HPD={0.07397260273970696,0.07397260273986411},default.rate_median=9.267216800386625E-4,length_median=0.1283814444566,location="Southeast",location.prob=1.0,location.set={"Southeast"},location.rate_range={0.4199263066583453,1.3782426490797912},height=0.0739726027397858]:0.08095131769376,536[&length_range={0.01082977068558,0.2584816672713},default.rate_95%_HPD={8.535417156658662E-4,9.999635770142521E-4},length_95%_HPD={0.06193122770901,0.1837259470939},default.rate_range={8.001584972796374E-4,9.999701183629223E-4},default.rate=9.243621626513629E-4,length=0.12060217799339036,location.rate_95%_HPD={0.6089697149275124,1.048525471806728},location.rate_median=0.8160049907200903,height_median=0.08493150684944334,location.set.prob={1.0},height_range={0.08493150684929995,0.08493150684957679},location.rate=0.8210190234927494,height_95%_HPD={0.08493150684936596,0.08493150684952033},default.rate_median=9.267216800386625E-4,length_median=0.11940464478849999,location="Southeast",location.prob=1.0,location.set={"Southeast"},location.rate_range={0.4199263066583453,1.3782426490797912},height=0.08493150684944337]:0.0699924135841)[&length_range={2.868026914135E-5,0.1116401871427},default.rate_95%_HPD={8.477743860058102E-4,9.98982382835231E-4},length_95%_HPD={2.868026914135E-5,0.06088668073937},default.rate_range={8.039650999644427E-4,9.999202662319873E-4},default.rate=9.249635222847393E-4,length=0.02187383117443022,posterior=0.02886111111111111,location.rate_95%_HPD={0.6184173498317609,1.031164286071972},location.rate_median=0.8081413451598626,height_median=0.18632426530778895,location.set.prob={0.0028873917228103944,9.624639076034649E-4,0.9961501443695862},height_range={0.1144204490662789,0.259456633795932},location.rate=0.8168096003460598,height_95%_HPD={0.1419265073429241,0.23771176660598828},default.rate_median=9.27441059271983E-4,length_median=0.01650040721061,location="Southeast",location.prob=0.9961501443695862,location.set={"CentreWest","RJ","Southeast"},location.rate_range={0.5101816363176856,1.267990621209232},height=0.18685672245196625]:0.01151712406886)[&length_range={3.017853284875E-4,0.04122644073424},default.rate_95%_HPD={8.893223088619685E-4,9.973306586826705E-4},length_95%_HPD={3.017853284875E-4,0.0350953911401},default.rate_range={8.64219001199763E-4,9.973306586826705E-4},default.rate=9.27344278971409E-4,length=0.013295931741441964,posterior=3.611111111111111E-4,location.rate_95%_HPD={0.6625101533603933,1.0870766201420154},location.rate_median=0.9051970765000277,height_median=0.19234812098958692,location.set.prob={1.0},height_range={0.166441044502379,0.23464917385910833},location.rate=0.8819996347594429,height_95%_HPD={0.18377941915984697,0.23464917385910833},default.rate_median=9.240088314718604E-4,length_median=0.009450788410226,location="Southeast",location.prob=1.0,location.set={"Southeast"},location.rate_range={0.6625101533603933,1.1750478721600068},height=0.1986928113127891]:0.009450788410226)[&length_range={0.009803511756657,0.02792407185768},default.rate_95%_HPD={9.136326771195368E-4,9.721485028713737E-4},length_95%_HPD={0.009803511756657,0.02792407185768},default.rate_range={9.136326771195368E-4,9.721485028713737E-4},default.rate=9.365966704875903E-4,length=0.021862634425819,posterior=8.333333333333333E-5,location.rate_95%_HPD={0.6724542629348281,0.8849831149227125},location.rate_median=0.8619798046109128,height_median=0.18489794888864847,location.set.prob={1.0},height_range={0.17589183291260502,0.19142509754349202},location.rate=0.8064723941561511,height_95%_HPD={0.17589183291260502,0.19142509754349202},default.rate_median=9.240088314718604E-4,length_median=0.02786031966312,location="Southeast",location.prob=1.0,location.set={"Southeast"},location.rate_range={0.6724542629348281,0.8849831149227125},height=0.18407162644824848]:0.02792407185768,(563[&length_range={0.003730291906543,0.1919903415077},default.rate_95%_HPD={8.535417156658662E-4,9.999635770142521E-4},length_95%_HPD={0.01806166191896,0.110204951553},default.rate_range={8.001584972796374E-4,9.999701183629223E-4},default.rate=9.243621626513629E-4,length=0.06285669945396721,location.rate_95%_HPD={0.6089697149275124,1.048525471806728},location.rate_median=0.8160049907200903,height_median=0.16712328767130202,location.set.prob={1.0},height_range={0.1671232876711749,0.1671232876714202},location.rate=0.8210190234927494,height_95%_HPD={0.16712328767124385,0.16712328767135937},default.rate_median=9.267216800386625E-4,length_median=0.060537177546645005,location="Southeast",location.prob=1.0,location.set={"Southeast"},location.rate_range={0.4199263066583453,1.3782426490797912},height=0.1671232876713751]:0.03369078266772,528[&length_range={0.02307597551917,0.2868164490574},default.rate_95%_HPD={8.535417156658662E-4,9.999635770142521E-4},length_95%_HPD={0.06125359979453,0.1797434126313},default.rate_range={8.001584972796374E-4,9.999701183629223E-4},default.rate=9.243621626513629E-4,length=0.12069022010692634,location.rate_95%_HPD={0.6089697149275124,1.048525471806728},location.rate_median=0.8160049907200903,height_median=0.09589041095887307,location.set.prob={1.0},height_range={0.09589041095874096,0.09589041095903705},location.rate=0.8210190234927494,height_95%_HPD={0.09589041095879491,0.09589041095894901},default.rate_median=9.267216800386625E-4,length_median=0.11906947161015,location="Southeast",location.prob=1.0,location.set={"Southeast"},location.rate_range={0.4199263066583453,1.3782426490797912},height=0.095890410958873]:0.1049236593802)[&length_range={4.711814845515E-6,0.0915476236683},default.rate_95%_HPD={8.506596205640932E-4,9.99265657724871E-4},length_95%_HPD={4.711814845515E-6,0.04087663959402},default.rate_range={8.006201769867754E-4,9.99265657724871E-4},default.rate=9.187650666225228E-4,length=0.015323660119302633,posterior=0.017888888888888888,location.rate_95%_HPD={0.6129180804896008,1.0339045972245946},location.rate_median=0.8118084104351869,height_median=0.21776056790129286,location.set.prob={1.0},height_range={0.1723697481326562,0.28327098926738215},location.rate=0.8191092279949852,height_95%_HPD={0.18599733482284825,0.26030460994577426},default.rate_median=9.20284122695441E-4,length_median=0.011245548667605,location="Southeast",location.prob=1.0,location.set={"Southeast"},location.rate_range={0.5442235334794897,1.257780660754477},height=0.2196160267296039]:0.003001834431285)[&default.rate=9.240088314718604E-4,length=0.03393648550558,posterior=2.777777777777778E-5,location="Southeast",location.prob=1.0,location.set={"Southeast"},location.set.prob={1.0},height=0.203815904770285,location.rate=0.6724542629348281]:0.03393648550558)[&default.rate=9.240088314718604E-4,length=0.02539539849737,posterior=2.777777777777778E-5,location="Southeast",location.prob=1.0,location.set={"Southeast"},location.set.prob={1.0},height=0.237752390275865,location.rate=0.6724542629348281]:0.02539539849737)[&default.rate=9.240088314718604E-4,length=0.00449964529327,posterior=2.777777777777778E-5,location="Southeast",location.prob=1.0,location.set={"Southeast"},location.set.prob={1.0},height=0.26314778877323497,location.rate=0.6724542629348281]:0.00449964529327,(((549[&length_range={0.04090596255546,0.2053769552384},default.rate_95%_HPD={8.535417156658662E-4,9.999635770142521E-4},length_95%_HPD={0.06109593077541,0.135497727377},default.rate_range={8.001584972796374E-4,9.999701183629223E-4},default.rate=9.243621626513629E-4,length=0.09685724164958556,location.rate_95%_HPD={0.6089697149275124,1.048525471806728},location.rate_median=0.8160049907200903,height_median=0.12602739726025886,location.set.prob={1.0},height_range={0.12602739726011997,0.12602739726039203},location.rate=0.8210190234927494,height_95%_HPD={0.12602739726019085,0.1260273972603273},default.rate_median=9.267216800386625E-4,length_median=0.095542514827385,location="Southeast",location.prob=1.0,location.set={"Southeast"},location.rate_range={0.4199263066583453,1.3782426490797912},height=0.12602739726025886]:0.1067178328771,569[&length_range={0.01076897625407,0.2058863122739},default.rate_95%_HPD={8.535417156658662E-4,9.999635770142521E-4},length_95%_HPD={0.03095894447402,0.1057074771795},default.rate_range={8.001584972796374E-4,9.999701183629223E-4},default.rate=9.243621626513629E-4,length=0.06796961871593941,location.rate_95%_HPD={0.6089697149275124,1.048525471806728},location.rate_median=0.8160049907200903,height_median=0.15616438356164503,location.set.prob={1.0},height_range={0.15616438356151652,0.15616438356177142},location.rate=0.8210190234927494,height_95%_HPD={0.15616438356158868,0.15616438356170304},default.rate_median=9.267216800386625E-4,length_median=0.06658002542993499,location="Southeast",location.prob=1.0,location.set={"Southeast"},location.rate_range={0.4199263066583453,1.3782426490797912},height=0.15616438356164386]:0.07658084657569)[&length_range={4.691021922798E-6,0.1497419465204},default.rate_95%_HPD={8.533282630197454E-4,9.999667935320232E-4},length_95%_HPD={4.691021922798E-6,0.04563099191875},default.rate_range={8.002136259912647E-4,9.999667935320232E-4},default.rate=9.240987922634204E-4,length=0.01714360133991521,posterior=0.46102777777777776,location.rate_95%_HPD={0.6024388428016754,1.0438250079497995},location.rate_median=0.8128774454110423,height_median=0.21749542792488952,location.set.prob={3.0125926372235944E-4,0.030005422666747,3.0125926372235944E-4,0.9692715551003194,1.2050370548894379E-4},height_range={0.16693335981568946,0.30316611119217707},location.rate=0.818440404055036,height_95%_HPD={0.18356500305345624,0.2542637252328575},default.rate_median=9.264262800744242E-4,length_median=0.01344747563112,location="Southeast",location.prob=0.9692715551003194,location.set={"CentreWest","RJ","South","Southeast","Northeast"},location.rate_range={0.4199263066583453,1.3782426490797912},height=0.21874733368050456]:0.01970664973079,(340[&length_range={3.822342153306E-4,0.1265506213134},default.rate_95%_HPD={8.535417156658662E-4,9.999635770142521E-4},length_95%_HPD={0.004808363480605,0.05963921006817},default.rate_range={8.001584972796374E-4,9.999701183629223E-4},default.rate=9.243621626513629E-4,length=0.030670426261428848,location.rate_95%_HPD={0.6089697149275124,1.048525471806728},location.rate_median=0.8160049907200903,height_median=0.14794520547957302,location.set.prob={1.0},height_range={0.147945205479443,0.14794520547968792},location.rate=0.8210190234927494,height_95%_HPD={0.1479452054795164,0.1479452054796292},default.rate_median=9.267216800386625E-4,length_median=0.02876191134247,location="RJ",location.prob=1.0,location.set={"RJ"},location.rate_range={0.4199263066583453,1.3782426490797912},height=0.14794520547957235]:0.04059450069459,370[&length_range={0.03873839859902,0.1649067856971},default.rate_95%_HPD={8.535417156658662E-4,9.999635770142521E-4},length_95%_HPD={0.04316452786429,0.09799537445185},default.rate_range={8.001584972796374E-4,9.999701183629223E-4},default.rate=9.243621626513629E-4,length=0.06902659064511389,location.rate_95%_HPD={0.6089697149275124,1.048525471806728},location.rate_median=0.8160049907200903,height_median=0.10958904109588719,location.set.prob={1.0},height_range={0.10958904109575301,0.10958904109600354},location.rate=0.8210190234927494,height_95%_HPD={0.10958904109582995,0.10958904109594403},default.rate_median=9.267216800386625E-4,length_median=0.067118075726155,location="RJ",location.prob=1.0,location.set={"RJ"},location.rate_range={0.4199263066583453,1.3782426490797912},height=0.10958904109588666]:0.07895066507827)[&length_range={0.00159826636735,0.1628496930967},default.rate_95%_HPD={8.535417156658662E-4,9.999635770142521E-4},length_95%_HPD={0.01368403592172,0.08893813970868},default.rate_range={8.001584972796374E-4,9.999701183629223E-4},default.rate=9.243621626513629E-4,length=0.04967500734021315,posterior=1.0,location.rate_95%_HPD={0.6089697149275124,1.048525471806728},location.rate_median=0.8160049907200903,height_median=0.17670711682203796,location.set.prob={2.777777777777778E-5,0.9815,5.555555555555556E-5,0.018305555555555554,1.1111111111111112E-4},height_range={0.14832743969491535,0.27449582679302004},location.rate=0.8210190234927494,height_95%_HPD={0.15275356896018755,0.2075844155477986},default.rate_median=9.267216800386625E-4,length_median=0.04788826507637,location="RJ",location.prob=0.9815,location.set={"CentreWest","RJ","South","Southeast","Northeast"},location.rate_range={0.4199263066583453,1.3782426490797912},height=0.17861563174100134]:0.06391217369396)[&length_range={1.324943845532E-4,0.1517998037116},default.rate_95%_HPD={8.538113170783517E-4,9.998614271861084E-4},length_95%_HPD={5.801870312566E-4,0.05722496246627},default.rate_range={8.001584972796374E-4,9.999701183629223E-4},default.rate=9.246602882771159E-4,length=0.02502361316566904,posterior=0.9236388888888889,location.rate_95%_HPD={0.6089228052225318,1.048525471806728},location.rate_median=0.8177344897190207,height_median=0.23230639867609693,location.set.prob={5.112628191633335E-4,0.12640221346726413,7.518570870049021E-4,0.870710655318637,0.0016240113079305887},height_range={0.173325511451479,0.3154529270720571},location.rate=0.8227141863140215,height_95%_HPD={0.19692377371915448,0.2696477325400224},default.rate_median=9.270461535494851E-4,length_median=0.02159053113222,location="Southeast",location.prob=0.870710655318637,location.set={"CentreWest","RJ","South","Southeast","Northeast"},location.rate_range={0.4297017559594527,1.3782426490797912},height=0.2335804695895147]:0.01094180018969,(516[&length_range={0.02151111531577,0.3056872847168},default.rate_95%_HPD={8.535417156658662E-4,9.999635770142521E-4},length_95%_HPD={0.06716307991522,0.1871296067474},default.rate_range={8.001584972796374E-4,9.999701183629223E-4},default.rate=9.243621626513629E-4,length=0.12613896281699358,location.rate_95%_HPD={0.6089697149275124,1.048525471806728},location.rate_median=0.8160049907200903,height_median=0.09863013698645778,location.set.prob={1.0},height_range={0.09863013698631823,0.09863013698660222},location.rate=0.8210190234927494,height_95%_HPD={0.09863013698638035,0.09863013698653506},default.rate_median=9.267216800386625E-4,length_median=0.1245541875875,location="Southeast",location.prob=1.0,location.set={"Southeast"},location.rate_range={0.4199263066583453,1.3782426490797912},height=0.09863013698645709]:0.1552626949296,557[&length_range={0.01824468334624,0.2779335367296},default.rate_95%_HPD={8.535417156658662E-4,9.999635770142521E-4},length_95%_HPD={0.05356044289854,0.1665917817264},default.rate_range={8.001584972796374E-4,9.999701183629223E-4},default.rate=9.243621626513629E-4,length=0.1083155586196878,location.rate_95%_HPD={0.6089697149275124,1.048525471806728},location.rate_median=0.8160049907200903,height_median=0.1150684931508294,location.set.prob={1.0},height_range={0.11506849315069356,0.11506849315096257},location.rate=0.8210190234927494,height_95%_HPD={0.11506849315075474,0.11506849315090306},default.rate_median=9.267216800386625E-4,length_median=0.1066619236877,location="Southeast",location.prob=1.0,location.set={"Southeast"},location.rate_range={0.4199263066583453,1.3782426490797912},height=0.11506849315082943]:0.1388243387653)[&length_range={4.373909053473E-6,0.09972723998579},default.rate_95%_HPD={8.559941347378649E-4,9.995310817209231E-4},length_95%_HPD={4.373909053473E-6,0.04370412046104},default.rate_range={8.029663610287252E-4,9.995310817209231E-4},default.rate=9.223248031635487E-4,length=0.01587393223913183,posterior=0.016972222222222222,location.rate_95%_HPD={0.6361091270954105,1.0557822731596274},location.rate_median=0.8100474923050899,height_median=0.21547896460803112,location.set.prob={0.0016366612111292963,0.9967266775777414,0.0016366612111292963},height_range={0.15032801370946997,0.29952176719154594},location.rate=0.8125869365552565,height_95%_HPD={0.17269607655099245,0.2549791473994594},default.rate_median=9.240529994846791E-4,length_median=0.0113545698524,location="Southeast",location.prob=0.9967266775777414,location.set={"South","Southeast","Northeast"},location.rate_range={0.5108724309417594,1.126480573296728},height=0.21601320156021128]:0.009500848141716)[&length_range={7.670325144307E-4,0.0358141762605},default.rate_95%_HPD={8.815513225099998E-4,9.518124139984136E-4},length_95%_HPD={7.670325144307E-4,0.03237044785856},default.rate_range={8.815513225099998E-4,9.731485233314774E-4},default.rate=9.188755583939461E-4,length=0.009178736182510406,posterior=3.8888888888888887E-4,location.rate_95%_HPD={0.6724542629348281,0.9361487028091127},location.rate_median=0.8170632783423684,height_median=0.2602727943829424,location.set.prob={1.0},height_range={0.22680058243450646,0.3112501810436016},location.rate=0.8103050496407541,height_95%_HPD={0.22680058243450646,0.28776125914083917},default.rate_median=9.166163557425739E-4,length_median=0.0052711797753834996,location="Southeast",location.prob=1.0,location.set={"Southeast"},location.rate_range={0.5986050951648689,0.9361487028091127},height=0.2596620735861504]:0.00425375400872)[&default.rate=9.240088314718604E-4,length=0.02679001580739,posterior=2.777777777777778E-5,location="Southeast",location.prob=1.0,location.set={"Southeast"},location.set.prob={1.0},height=0.267647434066505,location.rate=0.6724542629348281]:0.02679001580739)[&default.rate=9.240088314718604E-4,length=0.01821826503616,posterior=2.777777777777778E-5,location="Southeast",location.prob=1.0,location.set={"Southeast"},location.set.prob={1.0},height=0.294437449873895,location.rate=0.6724542629348281]:0.01821826503616)[&default.rate=9.240088314718604E-4,length=0.003713705665829,posterior=2.777777777777778E-5,location="Southeast",location.prob=1.0,location.set={"Southeast"},location.set.prob={1.0},height=0.31265571491005495,location.rate=0.6724542629348281]:0.003713705665829)[&default.rate=9.240088314718604E-4,length=0.04963901123108,posterior=2.777777777777778E-5,location="Southeast",location.prob=1.0,location.set={"Southeast"},location.set.prob={1.0},height=0.31636942057588396,location.rate=0.6724542629348281]:0.04963901123108,(113[&length_range={9.613187362811E-8,0.1314189399942},default.rate_95%_HPD={8.535417156658662E-4,9.999635770142521E-4},length_95%_HPD={9.613187362811E-8,0.02182235185953},default.rate_range={8.001584972796374E-4,9.999701183629223E-4},default.rate=9.243621626513629E-4,length=0.007320032368212447,location.rate_95%_HPD={0.6089697149275124,1.048525471806728},location.rate_median=0.8160049907200903,height_median=0.3506549891460508,location.set.prob={1.0},height_range={0.35065498914593757,0.35065498914616167},location.rate=0.8210190234927494,height_95%_HPD={0.3506549891459989,0.35065498914610427},default.rate_median=9.267216800386625E-4,length_median=0.0050340584410355,location="Northeast",location.prob=1.0,location.set={"Northeast"},location.rate_range={0.4199263066583453,1.3782426490797912},height=0.35065498914620463]:0.004961172240673,114[&length_range={6.956758944465E-7,0.1266891001745},default.rate_95%_HPD={8.535417156658662E-4,9.999635770142521E-4},length_95%_HPD={6.956758944465E-7,0.02198185141634},default.rate_range={8.001584972796374E-4,9.999701183629223E-4},default.rate=9.243621626513629E-4,length=0.007387047638113998,location.rate_95%_HPD={0.6089697149275124,1.048525471806728},location.rate_median=0.8160049907200903,height_median=0.35065498914605087,location.set.prob={1.0},height_range={0.35065498914592264,0.35065498914616},location.rate=0.8210190234927494,height_95%_HPD={0.3506549891459978,0.35065498914610327},default.rate_median=9.267216800386625E-4,length_median=0.005035975489455001,location="Northeast",location.prob=1.0,location.set={"Northeast"},location.rate_range={0.4199263066583453,1.3782426490797912},height=0.35065498914620474]:0.004961172240673)[&length_range={4.212939037074E-7,0.07667742643264},default.rate_95%_HPD={8.5595322712177E-4,9.998449383234057E-4},length_95%_HPD={4.212939037074E-7,0.02300907111256},default.rate_range={8.008860514688848E-4,9.999451675753242E-4},default.rate=9.261498140839985E-4,length=0.007442962579510973,posterior=0.09630555555555556,location.rate_95%_HPD={0.6033198923382302,1.0388090752122752},location.rate_median=0.8194775771042785,height_median=0.35369510882093325,location.set.prob={1.0},height_range={0.350656166242363,0.3889649540373691},location.rate=0.824487712494035,height_95%_HPD={0.350656166242363,0.3638617113811101},default.rate_median=9.286005387714875E-4,length_median=0.005033787827184,location="Northeast",location.prob=1.0,location.set={"Northeast"},location.rate_range={0.492831578424752,1.3782426490797912},height=0.3550665067979851]:0.01039227042026)[&default.rate=9.240088314718604E-4,length=0.007409462383904,posterior=2.777777777777778E-5,location="Northeast",location.prob=1.0,location.set={"Northeast"},location.set.prob={1.0},height=0.36600843180696396,location.rate=0.6724542629348281]:0.007409462383904,((((548[&length_range={0.01891070955887,0.2108103204903},default.rate_95%_HPD={8.535417156658662E-4,9.999635770142521E-4},length_95%_HPD={0.05669380795215,0.1681057967315},default.rate_range={8.001584972796374E-4,9.999701183629223E-4},default.rate=9.243621626513629E-4,length=0.11230485745667455,location.rate_95%_HPD={0.6089697149275124,1.048525471806728},location.rate_median=0.8160049907200903,height_median=0.11780821917818679,location.set.prob={1.0},height_range={0.11780821917805412,0.11780821917832612},location.rate=0.8210190234927494,height_95%_HPD={0.11780821917811196,0.11780821917826195},default.rate_median=9.267216800386625E-4,length_median=0.11107481416815,location="Southeast",location.prob=1.0,location.set={"Southeast"},location.rate_range={0.4199263066583453,1.3782426490797912},height=0.11780821917818679]:0.1669221986808,(((202[&length_range={0.04412337716466,0.248373909693},default.rate_95%_HPD={8.535417156658662E-4,9.999635770142521E-4},length_95%_HPD={0.09780337974724,0.2057103910809},default.rate_range={8.001584972796374E-4,9.999701183629223E-4},default.rate=9.243621626513629E-4,length=0.14448956531898782,location.rate_95%_HPD={0.6089697149275124,1.048525471806728},location.rate_median=0.8160049907200903,height_median=0.04931506849311512,location.set.prob={1.0},height_range={0.04931506849296108,0.04931506849325973},location.rate=0.8210190234927494,height_95%_HPD={0.04931506849303635,0.049315068493198055},default.rate_median=9.267216800386625E-4,length_median=0.14162321704615,location="CentreWest",location.prob=1.0,location.set={"CentreWest"},location.rate_range={0.4199263066583453,1.3782426490797912},height=0.0493150684931154]:0.117399988287,172[&length_range={7.098605798403E-4,0.1680991608446},default.rate_95%_HPD={8.535417156658662E-4,9.999635770142521E-4},length_95%_HPD={0.009147849210566,0.1169304877836},default.rate_range={8.001584972796374E-4,9.999701183629223E-4},default.rate=9.243621626513629E-4,length=0.057238889593479926,location.rate_95%_HPD={0.6089697149275124,1.048525471806728},location.rate_median=0.8160049907200903,height_median=0.14520547945221546,location.set.prob={1.0},height_range={0.14520547945208934,0.1452054794523442},location.rate=0.8210190234927494,height_95%_HPD={0.14520547945215695,0.14520547945227297},default.rate_median=9.267216800386625E-4,length_median=0.05271070828026,location="CentreWest",location.prob=1.0,location.set={"CentreWest"},location.rate_range={0.4199263066583453,1.3782426490797912},height=0.14520547945221327]:0.02150957732795)[&length_range={1.726871562718E-6,0.1473902023631},default.rate_95%_HPD={8.537861150740811E-4,9.998449383234057E-4},length_95%_HPD={1.073745037994E-5,0.08280965277103},default.rate_range={8.001584972796374E-4,9.999701183629223E-4},default.rate=9.239433396336138E-4,length=0.03795319804079481,posterior=0.6122222222222222,location.rate_95%_HPD={0.6032803720238594,1.0390037213373104},location.rate_median=0.8111588384757233,height_median=0.18794098718313795,location.set.prob={0.9134301270417423,2.2686025408348456E-4,9.074410163339382E-5,0.08625226860254083},height_range={0.14591534003208884,0.2911744767396185},location.rate=0.8163918391183642,height_95%_HPD={0.15408939412902273,0.23279652834328957},default.rate_median=9.261615580233835E-4,length_median=0.034300161136545,location="CentreWest",location.prob=0.9134301270417423,location.set={"CentreWest","RJ","North","Southeast"},location.rate_range={0.4199263066583453,1.3058133782516244},height=0.19042327089158115]:0.02530484118535,532[&length_range={0.01124666483569,0.2322049198796},default.rate_95%_HPD={8.535417156658662E-4,9.999635770142521E-4},length_95%_HPD={0.06888784441826,0.1938025960831},default.rate_range={8.001584972796374E-4,9.999701183629223E-4},default.rate=9.243621626513629E-4,length=0.12774311276843256,location.rate_95%_HPD={0.6089697149275124,1.048525471806728},location.rate_median=0.8160049907200903,height_median=0.082191780822086,location.set.prob={1.0},height_range={0.08219178082194101,0.08219178082224504},location.rate=0.8210190234927494,height_95%_HPD={0.08219178082200496,0.08219178082216211},default.rate_median=9.267216800386625E-4,length_median=0.1271744022956,location="Southeast",location.prob=1.0,location.set={"Southeast"},location.rate_range={0.4199263066583453,1.3782426490797912},height=0.08219178082208584]:0.1098281171434)[&length_range={4.542949446906E-7,0.1328526803224},default.rate_95%_HPD={8.551366899080113E-4,9.999701183629223E-4},length_95%_HPD={4.542949446906E-7,0.07453177438485},default.rate_range={8.028775755791445E-4,9.999701183629223E-4},default.rate=9.248210079255077E-4,length=0.03023809105416312,posterior=0.2931111111111111,location.rate_95%_HPD={0.6113525203992469,1.0477391310349615},location.rate_median=0.8166519448763638,height_median=0.20981662335076054,location.set.prob={0.150303260045489,1.8953752843062926E-4,0.849412433661865,9.476876421531463E-5},height_range={0.151699274996679,0.294936415513371},location.rate=0.8219052529972951,height_95%_HPD={0.16882679197112804,0.25345851318134727},default.rate_median=9.269834681830481E-4,length_median=0.025406428746805,location="Southeast",location.prob=0.849412433661865,location.set={"CentreWest","RJ","Southeast","Northeast"},location.rate_range={0.454062011037196,1.3782426490797912},height=0.21084334123876577]:0.08421151303669,(531[&length_range={0.001191875197484,0.1583807586809},default.rate_95%_HPD={8.535417156658662E-4,9.999635770142521E-4},length_95%_HPD={0.00925948925975,0.08550460075576},default.rate_range={8.001584972796374E-4,9.999701183629223E-4},default.rate=9.243621626513629E-4,length=0.04557004788276175,location.rate_95%_HPD={0.6089697149275124,1.048525471806728},location.rate_median=0.8160049907200903,height_median=0.08767123287680006,location.set.prob={1.0},height_range={0.08767123287665102,0.0876712328769293},location.rate=0.8210190234927494,height_95%_HPD={0.08767123287672701,0.08767123287687201},default.rate_median=9.267216800386625E-4,length_median=0.04326545658634,location="Southeast",location.prob=1.0,location.set={"Southeast"},location.rate_range={0.4199263066583453,1.3782426490797912},height=0.08767123287680056]:0.02427222115525,533[&length_range={0.006671327252198,0.1638602107356},default.rate_95%_HPD={8.535417156658662E-4,9.999635770142521E-4},length_95%_HPD={0.01473894131446,0.09098405281048},default.rate_range={8.001584972796374E-4,9.999701183629223E-4},default.rate=9.243621626513629E-4,length=0.0510494999374768,location.rate_95%_HPD={0.6089697149275124,1.048525471806728},location.rate_median=0.8160049907200903,height_median=0.08219178082208511,location.set.prob={1.0},height_range={0.08219178082194101,0.08219178082221534},location.rate=0.8210190234927494,height_95%_HPD={0.08219178082201489,0.08219178082216005},default.rate_median=9.267216800386625E-4,length_median=0.04874490864106,location="Southeast",location.prob=1.0,location.set={"Southeast"},location.rate_range={0.4199263066583453,1.3782426490797912},height=0.08219178082208571]:0.02975167320997)[&length_range={0.01645650567836,0.2081148322665},default.rate_95%_HPD={8.535417156658662E-4,9.999635770142521E-4},length_95%_HPD={0.04855443579333,0.1639475085019},default.rate_range={8.001584972796374E-4,9.999701183629223E-4},default.rate=9.243621626513629E-4,length=0.10343055136594427,posterior=1.0,location.rate_95%_HPD={0.6089697149275124,1.048525471806728},location.rate_median=0.8160049907200903,height_median=0.13093668946314221,location.set.prob={5.555555555555556E-5,2.777777777777778E-5,0.9999166666666667},height_range={0.08886310807428682,0.24605199155764007},location.rate=0.8210190234927494,height_95%_HPD={0.09693072213654541,0.17317583363252503},default.rate_median=9.267216800386625E-4,length_median=0.1020642941176,location="Southeast",location.prob=0.9999166666666667,location.set={"CentreWest","RJ","Southeast"},location.rate_range={0.4199263066583453,1.3782426490797912},height=0.1332412807595631]:0.1642879569701)[&length_range={1.063885603131E-5,0.1152629298009},default.rate_95%_HPD={8.548292608434792E-4,9.999451675753242E-4},length_95%_HPD={1.063885603131E-5,0.06337306319606},default.rate_range={8.001584972796374E-4,9.999451675753242E-4},default.rate=9.255907619907049E-4,length=0.02541933423419268,posterior=0.20644444444444446,location.rate_95%_HPD={0.6063772223185769,1.036618667514328},location.rate_median=0.8155016151034973,height_median=0.23194373297641768,location.set.prob={0.006996770721205597,0.9930032292787944},height_range={0.16447311892345734,0.3024191383889152},location.rate=0.8206167423946581,height_95%_HPD={0.19278542058400683,0.274708490340563},default.rate_median=9.27839250406268E-4,length_median=0.021148787963105,location="Southeast",location.prob=0.9930032292787944,location.set={"CentreWest","Southeast"},location.rate_range={0.45606580949699044,1.267990621209232},height=0.2326563533556723]:0.00849900685683)[&length_range={1.863409587743E-6,0.1138621213865},default.rate_95%_HPD={8.558967171678245E-4,9.999480256426576E-4},length_95%_HPD={1.863409587743E-6,0.06948148105041},default.rate_range={8.006201769867754E-4,9.999701183629223E-4},default.rate=9.261925802248174E-4,length=0.03207641232833579,posterior=0.72625,location.rate_95%_HPD={0.6089697149275124,1.0501826568559183},location.rate_median=0.8178668567912672,height_median=0.25089084783139803,location.set.prob={0.0026008797093134443,3.8248231019315355E-5,0.9968636450564161,4.972270032510996E-4},height_range={0.17729107499968477,0.31523575290707406},location.rate=0.8227182537194342,height_95%_HPD={0.21035745033487585,0.2862032384912985},default.rate_median=9.285608233986106E-4,length_median=0.02985086878207,location="Southeast",location.prob=0.9968636450564161,location.set={"CentreWest","RJ","Southeast","Northeast"},location.rate_range={0.4199263066583453,1.3782426490797912},height=0.24965324157051247]:0.02990508468915,((100[&length_range={2.828788372614E-5,0.05976638727798},default.rate_95%_HPD={8.535417156658662E-4,9.999635770142521E-4},length_95%_HPD={3.083912154243E-4,0.02594346584343},default.rate_range={8.001584972796374E-4,9.999701183629223E-4},default.rate=9.243621626513629E-4,length=0.01120457286901175,location.rate_95%_HPD={0.6089697149275124,1.048525471806728},location.rate_median=0.8160049907200903,height_median=0.2356164383561461,location.set.prob={1.0},height_range={0.23561643835603602,0.23561643835625912},location.rate=0.8210190234927494,height_95%_HPD={0.23561643835609192,0.23561643835620105},default.rate_median=9.267216800386625E-4,length_median=0.0095991266776995,location="Northeast",location.prob=1.0,location.set={"Northeast"},location.rate_range={0.4199263066583453,1.3782426490797912},height=0.2356164383562642]:0.02317830280285,129[&length_range={0.01098719199316,0.07072529138741},default.rate_95%_HPD={8.535417156658662E-4,9.999635770142521E-4},length_95%_HPD={0.01126729532485,0.03690236995286},default.rate_range={8.001584972796374E-4,9.999701183629223E-4},default.rate=9.243621626513629E-4,length=0.022163476978441322,location.rate_95%_HPD={0.6089697149275124,1.048525471806728},location.rate_median=0.8160049907200903,height_median=0.22465753424671664,location.set.prob={1.0},height_range={0.22465753424660706,0.2246575342468291},location.rate=0.8210190234927494,height_95%_HPD={0.22465753424666268,0.22465753424677218},default.rate_median=9.267216800386625E-4,length_median=0.020558030787129998,location="Northeast",location.prob=1.0,location.set={"Northeast"},location.rate_range={0.4199263066583453,1.3782426490797912},height=0.22465753424683]:0.03413720691228)[&length_range={0.003735245756137,0.1217898025107},default.rate_95%_HPD={8.535417156658662E-4,9.999635770142521E-4},length_95%_HPD={0.01364095007797,0.06581797905201},default.rate_range={8.001584972796374E-4,9.999701183629223E-4},default.rate=9.243621626513629E-4,length=0.03831987936593462,posterior=1.0,location.rate_95%_HPD={0.6089697149275124,1.048525471806728},location.rate_median=0.8160049907200903,height_median=0.24521556503383893,location.set.prob={2.777777777777778E-5,8.333333333333333E-5,2.777777777777778E-5,2.777777777777778E-5,0.0015555555555555555,0.9982777777777778},height_range={0.23564472623990723,0.2953828256341343},location.rate=0.8210190234927494,height_95%_HPD={0.23592482957162003,0.2615599041995422},default.rate_median=9.267216800386625E-4,length_median=0.03705663405531,location="Northeast",location.prob=0.9982777777777778,location.set={"CentreWest","RJ","South","North","Southeast","Northeast"},location.rate_range={0.4199263066583453,1.3782426490797912},height=0.2468210112251579]:0.05539193751034,517[&length_range={0.001369778769174,0.07343602514504},default.rate_95%_HPD={8.535417156658662E-4,9.999635770142521E-4},length_95%_HPD={0.006548413352014,0.04281149647693},default.rate_range={8.001584972796374E-4,9.999701183629223E-4},default.rate=9.243621626513629E-4,length=0.023555207616977773,location.rate_95%_HPD={0.6089697149275124,1.048525471806728},location.rate_median=0.8160049907200903,height_median=0.26027397260281737,location.set.prob={1.0},height_range={0.2602739726027087,0.2602739726029291},location.rate=0.8210190234927494,height_95%_HPD={0.26027397260276264,0.2602739726028716},default.rate_median=9.267216800386625E-4,length_median=0.02265311168815,location="Southeast",location.prob=1.0,location.set={"Southeast"},location.rate_range={0.4199263066583453,1.3782426490797912},height=0.2602739726026896]:0.05391270606652)[&length_range={9.518332144687E-8,0.05126719790021},default.rate_95%_HPD={8.516907858478213E-4,9.999701183629223E-4},length_95%_HPD={9.518332144687E-8,0.01295403255763},default.rate_range={8.006201769867754E-4,9.999701183629223E-4},default.rate=9.22971248949919E-4,length=0.0044803428633737,posterior=0.13208333333333333,location.rate_95%_HPD={0.589692637968776,1.0231224754602344},location.rate_median=0.8138755979146821,height_median=0.2821879369044139,location.set.prob={2.103049421661409E-4,0.9852786540483701,0.014511041009463722},height_range={0.26219083191330983,0.3247952431045797},location.rate=0.8182949492165841,height_95%_HPD={0.26809199816834317,0.3010215242624313},default.rate_median=9.246215574791339E-4,length_median=0.003226480058753,location="Southeast",location.prob=0.9852786540483701,location.set={"North","Southeast","Northeast"},location.rate_range={0.5122971737549779,1.2527118207051895},height=0.28307979567996283]:4.488238788495E-4)[&length_range={5.190321338572E-5,0.074334871972},default.rate_95%_HPD={8.532371712234841E-4,9.999701183629223E-4},length_95%_HPD={6.267626476281E-4,0.02936559617261},default.rate_range={8.001584972796374E-4,9.999701183629223E-4},default.rate=9.241891758050975E-4,length=0.01284144866991011,posterior=0.9510555555555555,location.rate_95%_HPD={0.6113375568239766,1.0500386031089692},location.rate_median=0.8162463841411982,height_median=0.28880721382101615,location.set.prob={2.6286582160172907E-4,6.717682107599742E-4,5.841462702260646E-5,4.0890238915824523E-4,0.8637186751562591,0.13487937379519832},height_range={0.26280822730389397,0.35220001107021803},location.rate=0.8212334800466118,height_95%_HPD={0.27123395834820796,0.31080220418108806},default.rate_median=9.265633069390864E-4,length_median=0.01118916558116,location="Southeast",location.prob=0.8637186751562591,location.set={"CentreWest","RJ","South","North","Southeast","Northeast"},location.rate_range={0.4199263066583453,1.3782426490797912},height=0.28969187430896015]:0.008805290834033,(((542[&length_range={0.01138946113463,0.1518615661678},default.rate_95%_HPD={8.535417156658662E-4,9.999635770142521E-4},length_95%_HPD={0.03186199627471,0.09688037906628},default.rate_range={8.001584972796374E-4,9.999701183629223E-4},default.rate=9.243621626513629E-4,length=0.0635873668294555,location.rate_95%_HPD={0.6089697149275124,1.048525471806728},location.rate_median=0.8160049907200903,height_median=0.1589041095890022,location.set.prob={1.0},height_range={0.15890410958888634,0.15890410958911916},location.rate=0.8210190234927494,height_95%_HPD={0.1589041095889459,0.15890410958905804},default.rate_median=9.267216800386625E-4,length_median=0.06269883306771,location="Southeast",location.prob=1.0,location.set={"Southeast"},location.rate_range={0.4199263066583453,1.3782426490797912},height=0.15890410958900184]:0.06200260322733,(571[&length_range={1.202002774897E-6,0.1372197576332},default.rate_95%_HPD={8.535417156658662E-4,9.999635770142521E-4},length_95%_HPD={1.202002774897E-6,0.07916533705397},default.rate_range={8.001584972796374E-4,9.999701183629223E-4},default.rate=9.243621626513629E-4,length=0.038699664923478955,location.rate_95%_HPD={0.6089697149275124,1.048525471806728},location.rate_median=0.8160049907200903,height_median=0.12602739726025897,location.set.prob={1.0},height_range={0.12602739726013246,0.1260273972603808},location.rate=0.8210190234927494,height_95%_HPD={0.126027397260202,0.12602739726031614},default.rate_median=9.267216800386625E-4,length_median=0.036740109422215006,location="Southeast",location.prob=1.0,location.set={"Southeast"},location.rate_range={0.4199263066583453,1.3782426490797912},height=0.12602739726025897]:0.01618145395118,620[&length_range={0.07211221546857,0.2166718124277},default.rate_95%_HPD={8.535417156658662E-4,9.999635770142521E-4},length_95%_HPD={0.07945325679728,0.1586280054856},default.rate_range={8.001584972796374E-4,9.999701183629223E-4},default.rate=9.243621626513629E-4,length=0.1181541525552545,location.rate_95%_HPD={0.6089697149275124,1.048525471806728},location.rate_median=0.8160049907200903,height_median=0.04657534246575734,location.set.prob={1.0},height_range={0.046575342465609015,0.046575342465905056},location.rate=0.8210190234927494,height_95%_HPD={0.046575342465679404,0.04657534246583517},default.rate_median=9.267216800386625E-4,length_median=0.11619587470475,location="Southeast",location.prob=1.0,location.set={"Southeast"},location.rate_range={0.4199263066583453,1.3782426490797912},height=0.046575342465757744]:0.09563350874568)[&length_range={3.360023745388E-4,0.1456278750239},default.rate_95%_HPD={8.535417156658662E-4,9.999667935320232E-4},length_95%_HPD={0.008818852796454,0.1008147559737},default.rate_range={8.001584972796374E-4,9.999701183629223E-4},default.rate=9.243628818350113E-4,length=0.054763569682719726,posterior=0.9994166666666666,location.rate_95%_HPD={0.6089697149275124,1.048525471806728},location.rate_median=0.816007156662285,height_median=0.1627554181330924,location.set.prob={1.0},height_range={0.12602859926306315,0.2632471548933779},location.rate=0.8210164722942311,height_95%_HPD={0.12602859926306315,0.20514853195102195},default.rate_median=9.267183110494773E-4,length_median=0.05409387265507,location="Southeast",location.prob=1.0,location.set={"Southeast"},location.rate_range={0.4199263066583453,1.3782426490797912},height=0.16470790665377158]:0.07869786160489)[&length_range={1.221061184981E-5,0.09403165066951},default.rate_95%_HPD={8.533489356967335E-4,9.999322246495128E-4},length_95%_HPD={3.816849020636E-4,0.04288475727907},default.rate_range={8.001584972796374E-4,9.999701183629223E-4},default.rate=9.243460083915743E-4,length=0.01913913849511059,posterior=0.8477777777777777,location.rate_95%_HPD={0.609069584220375,1.0493907029304432},location.rate_median=0.816036864543656,height_median=0.2214886621417497,location.set.prob={3.27653997378768E-5,3.27653997378768E-5,0.9999344692005242},height_range={0.17029357072361023,0.29445838914837297},location.rate=0.820932250685337,height_95%_HPD={0.19069037869277594,0.2552170161528704},default.rate_median=9.265694896033579E-4,length_median=0.01676518408076,location="Southeast",location.prob=0.9999344692005242,location.set={"CentreWest","RJ","Southeast"},location.rate_range={0.4297017559594527,1.3782426490797912},height=0.22230523772488353]:0.04718875075027,(((572[&length_range={0.02805425883584,0.191149242025},default.rate_95%_HPD={8.535417156658662E-4,9.999635770142521E-4},length_95%_HPD={0.05513769019597,0.1409621704968},default.rate_range={8.001584972796374E-4,9.999701183629223E-4},default.rate=9.243621626513629E-4,length=0.09746266196431042,location.rate_95%_HPD={0.6089697149275124,1.048525471806728},location.rate_median=0.8160049907200903,height_median=0.10136986301381495,location.set.prob={1.0},height_range={0.1013698630136941,0.10136986301394302},location.rate=0.8210190234927494,height_95%_HPD={0.10136986301374495,0.10136986301388501},default.rate_median=9.267216800386625E-4,length_median=0.096895592801015,location="Southeast",location.prob=1.0,location.set={"Southeast"},location.rate_range={0.4199263066583453,1.3782426490797912},height=0.10136986301381376]:0.1015513753217,(599[&length_range={0.02194547452809,0.1866173319869},default.rate_95%_HPD={8.535417156658662E-4,9.999635770142521E-4},length_95%_HPD={0.0419576070642,0.1372931142218},default.rate_range={8.001584972796374E-4,9.999701183629223E-4},default.rate=9.243621626513629E-4,length=0.08827229640140204,location.rate_95%_HPD={0.6089697149275124,1.048525471806728},location.rate_median=0.8160049907200903,height_median=0.06027397260277201,location.set.prob={1.0},height_range={0.06027397260263534,0.06027397260291795},location.rate=0.8210190234927494,height_95%_HPD={0.06027397260270345,0.06027397260283829},default.rate_median=9.267216800386625E-4,length_median=0.087777597155305,location="Southeast",location.prob=1.0,location.set={"Southeast"},location.rate_range={0.4199263066583453,1.3782426490797912},height=0.06027397260277209]:0.03089827727341,584[&length_range={2.766630877177E-5,0.1631076275914},default.rate_95%_HPD={8.535417156658662E-4,9.999635770142521E-4},length_95%_HPD={0.02002763272976,0.1152680645573},default.rate_range={8.001584972796374E-4,9.999701183629223E-4},default.rate=9.243621626513629E-4,length=0.06634350472027097,location.rate_95%_HPD={0.6089697149275124,1.048525471806728},location.rate_median=0.8160049907200903,height_median=0.08219178082208589,location.set.prob={1.0},height_range={0.08219178082195633,0.08219178082220918},location.rate=0.8210190234927494,height_95%_HPD={0.0821917808220266,0.08219178082214612},default.rate_median=9.267216800386625E-4,length_median=0.06585978893599,location="Southeast",location.prob=1.0,location.set={"Southeast"},location.rate_range={0.4199263066583453,1.3782426490797912},height=0.08219178082208584]:0.008980469054095)[&length_range={3.818240236128E-4,0.172391228444},default.rate_95%_HPD={8.53580515590163E-4,9.999701183629223E-4},length_95%_HPD={0.005076009890803,0.09749794633503},default.rate_range={8.001584972796374E-4,9.999701183629223E-4},default.rate=9.243708794667699E-4,length=0.049564525612549676,posterior=0.9980277777777777,location.rate_95%_HPD={0.6090127697887582,1.048525471806728},location.rate_median=0.8160566035553655,height_median=0.14798790259416505,location.set.prob={2.7832669988031953E-5,0.9999721673300119},height_range={0.0822194471308828,0.24529940841354642},location.rate=0.8210383851448543,height_95%_HPD={0.10223157966700169,0.19729649769533797},default.rate_median=9.267263865404397E-4,length_median=0.04703873075547,location="Southeast",location.prob=0.9999721673300119,location.set={"CentreWest","Southeast"},location.rate_range={0.4199263066583453,1.3782426490797912},height=0.14845660192734011]:0.1117489884593)[&length_range={8.666441495875E-5,0.1217788374815},default.rate_95%_HPD={8.535974441519743E-4,9.999701183629223E-4},length_95%_HPD={9.614863287019E-4,0.06036273582388},default.rate_range={8.001584972796374E-4,9.999701183629223E-4},default.rate=9.243697745485775E-4,length=0.027563505203972227,posterior=0.9637777777777777,location.rate_95%_HPD={0.6089228052225318,1.048525471806728},location.rate_median=0.8162846600068732,height_median=0.19758920283359507,location.set.prob={2.8821766197832605E-5,0.9999711782338022},height_range={0.12942412184961843,0.281838791653215},location.rate=0.8213504418770744,height_95%_HPD={0.1564835618761995,0.23947215658793597},default.rate_median=9.26736302919919E-4,length_median=0.024469950055724998,location="Southeast",location.prob=0.9999711782338022,location.set={"CentreWest","Southeast"},location.rate_range={0.4199263066583453,1.3782426490797912},height=0.19791047731669292]:0.04004036943793,((617[&length_range={0.04389907906396,0.2584055227997},default.rate_95%_HPD={8.535417156658662E-4,9.999635770142521E-4},length_95%_HPD={0.07527981705355,0.1988708300083},default.rate_range={8.001584972796374E-4,9.999701183629223E-4},default.rate=9.243621626513629E-4,length=0.13722556350102477,location.rate_95%_HPD={0.6089697149275124,1.048525471806728},location.rate_median=0.8160049907200903,height_median=0.04383561643840006,location.set.prob={1.0},height_range={0.0438356164382529,0.04383561643856215},location.rate=0.8210190234927494,height_95%_HPD={0.0438356164383219,0.04383561643848055},default.rate_median=9.267216800386625E-4,length_median=0.1369703784218,location="Southeast",location.prob=1.0,location.set={"Southeast"},location.rate_range={0.4199263066583453,1.3782426490797912},height=0.04383561643840025]:0.1118251835084,581[&length_range={0.005542914680272,0.2229436009965},default.rate_95%_HPD={8.535417156658662E-4,9.999635770142521E-4},length_95%_HPD={0.0371213066072,0.1616498912441},default.rate_range={8.001584972796374E-4,9.999701183629223E-4},default.rate=9.243621626513629E-4,length=0.09988595869507444,location.rate_95%_HPD={0.6089697149275124,1.048525471806728},location.rate_median=0.8160049907200903,height_median=0.082191780822086,location.set.prob={1.0},height_range={0.08219178082195033,0.08219178082221362},location.rate=0.8210190234927494,height_95%_HPD={0.08219178082201367,0.08219178082215606},default.rate_median=9.267216800386625E-4,length_median=0.099805064350605,location="Southeast",location.prob=1.0,location.set={"Southeast"},location.rate_range={0.4199263066583453,1.3782426490797912},height=0.08219178082208575]:0.07346901912472)[&length_range={8.818468158533E-6,0.161797630146},default.rate_95%_HPD={8.537978146144185E-4,9.999701183629223E-4},length_95%_HPD={8.818468158533E-6,0.09668015161539},default.rate_range={8.003536937556437E-4,9.999701183629223E-4},default.rate=9.251013764809079E-4,length=0.04227832231898643,posterior=0.49130555555555555,location.rate_95%_HPD={0.6183991685313479,1.0608221686321724},location.rate_median=0.8155460224313813,height_median=0.16245720137113345,location.set.prob={1.0},height_range={0.08773469550232432,0.25572244266375765},location.rate=0.8210839927885607,height_95%_HPD={0.11200759839739899,0.21780776126824397},default.rate_median=9.273286651704226E-4,length_median=0.03800651159432,location="Southeast",location.prob=1.0,location.set={"Southeast"},location.rate_range={0.4199263066583453,1.305622223700969},height=0.16331008869043423]:0.003599039276694,544[&length_range={0.001637597835613,0.1569591470107},default.rate_95%_HPD={8.535417156658662E-4,9.999635770142521E-4},length_95%_HPD={0.01532410988809,0.1116147529877},default.rate_range={8.001584972796374E-4,9.999701183629223E-4},default.rate=9.243621626513629E-4,length=0.06223012727930974,location.rate_95%_HPD={0.6089697149275124,1.048525471806728},location.rate_median=0.8160049907200903,height_median=0.1397260273972733,location.set.prob={1.0},height_range={0.13972602739712237,0.1397260273973922},location.rate=0.8210190234927494,height_95%_HPD={0.13972602739721596,0.13972602739733103},default.rate_median=9.267216800386625E-4,length_median=0.061262430958405,location="Southeast",location.prob=1.0,location.set={"Southeast"},location.rate_range={0.4199263066583453,1.3782426490797912},height=0.13972602739723108]:0.01953381182622)[&length_range={6.998453706636E-6,0.1210521918976},default.rate_95%_HPD={8.52873224933747E-4,9.996350678380074E-4},length_95%_HPD={6.998453706636E-6,0.0723896605506},default.rate_range={8.003536937556437E-4,9.999701183629223E-4},default.rate=9.237059989663171E-4,length=0.03192626635153137,posterior=0.39519444444444446,location.rate_95%_HPD={0.60051702601408,1.038918547923145},location.rate_median=0.8152857596095329,height_median=0.19588680914435308,location.set.prob={1.0},height_range={0.14268830786798564,0.2798323656091618},location.rate=0.8207518876957353,height_95%_HPD={0.156907276989262,0.23583602933446618},default.rate_median=9.260911354590759E-4,length_median=0.02857460654245,location="Southeast",location.prob=1.0,location.set={"Southeast"},location.rate_range={0.4297017559594527,1.3782426490797912},height=0.196581115655732]:0.08370176854996)[&length_range={1.884912101013E-6,0.1022342923359},default.rate_95%_HPD={8.533812012529665E-4,9.99943708831479E-4},length_95%_HPD={4.084620872424E-6,0.05361694814847},default.rate_range={8.003536937556437E-4,9.99943708831479E-4},default.rate=9.247185658473055E-4,length=0.020761386186583665,posterior=0.25727777777777777,location.rate_95%_HPD={0.6234483164650821,1.0668311108104087},location.rate_median=0.8178079236706415,height_median=0.22099728613600442,location.set.prob={1.0},height_range={0.15960704488383998,0.2893568232701758},location.rate=0.8235194182212212,height_95%_HPD={0.1853556021804703,0.257177172162604},default.rate_median=9.271675171211935E-4,length_median=0.017180949698834998,location="Southeast",location.prob=1.0,location.set={"Southeast"},location.rate_range={0.4824504831908098,1.3058133782516244},height=0.2209302742367405]:2.656399757179E-4,(587[&length_range={0.02117605148381,0.2033312256224},default.rate_95%_HPD={8.535417156658662E-4,9.999635770142521E-4},length_95%_HPD={0.07089454133598,0.1655410187581},default.rate_range={8.001584972796374E-4,9.999701183629223E-4},default.rate=9.243621626513629E-4,length=0.12001065024608686,location.rate_95%_HPD={0.6089697149275124,1.048525471806728},location.rate_median=0.8160049907200903,height_median=0.08219178082208597,location.set.prob={1.0},height_range={0.08219178082193257,0.0821917808222622},location.rate=0.8210190234927494,height_95%_HPD={0.0821917808220059,0.08219178082216255},default.rate_median=9.267216800386625E-4,length_median=0.12166603086395,location="Southeast",location.prob=1.0,location.set={"Southeast"},location.rate_range={0.4199263066583453,1.3782426490797912},height=0.08219178082208584]:0.1541080016689,((382[&length_range={0.04399650776439,0.1751633812192},default.rate_95%_HPD={8.535417156658662E-4,9.999635770142521E-4},length_95%_HPD={0.04581486047073,0.1140128463},default.rate_range={8.001584972796374E-4,9.999701183629223E-4},default.rate=9.243621626513629E-4,length=0.07595576731784949,location.rate_95%_HPD={0.6089697149275124,1.048525471806728},location.rate_median=0.8160049907200903,height_median=0.09863013698645728,location.set.prob={1.0},height_range={0.09863013698632994,0.09863013698659212},location.rate=0.8210190234927494,height_95%_HPD={0.098630136986397,0.09863013698651607},default.rate_median=9.267216800386625E-4,length_median=0.07233963385297501,location="RJ",location.prob=1.0,location.set={"RJ"},location.rate_range={0.4199263066583453,1.3782426490797912},height=0.09863013698645642]:0.09134543453279,561[&length_range={1.608913262129E-4,0.130048083128},default.rate_95%_HPD={8.535417156658662E-4,9.999635770142521E-4},length_95%_HPD={0.001860203660384,0.06947082142429},default.rate_range={8.001584972796374E-4,9.999701183629223E-4},default.rate=9.243621626513629E-4,length=0.031996707208810655,location.rate_95%_HPD={0.6089697149275124,1.048525471806728},location.rate_median=0.8160049907200903,height_median=0.14246575342463047,location.set.prob={1.0},height_range={0.14246575342451995,0.14246575342476214},location.rate=0.8210190234927494,height_95%_HPD={0.14246575342457468,0.14246575342468748},default.rate_median=9.267216800386625E-4,length_median=0.028509728971445,location="Southeast",location.prob=1.0,location.set={"Southeast"},location.rate_range={0.4199263066583453,1.3782426490797912},height=0.14246575342458556]:0.04750981809461)[&length_range={3.98364805887E-6,0.1496163652777},default.rate_95%_HPD={8.532673900978737E-4,9.999701183629223E-4},length_95%_HPD={3.98364805887E-6,0.05965826626686},default.rate_range={8.001584972796374E-4,9.999701183629223E-4},default.rate=9.240974510823663E-4,length=0.023739128771965556,posterior=0.8931111111111111,location.rate_95%_HPD={0.6090127697887582,1.0486592910596106},location.rate_median=0.8152929730446381,height_median=0.16889780376284025,location.set.prob={3.1102264244837025E-5,0.008646429460064694,0.9913224682756905},height_range={0.14262664475085807,0.27251383655260963},location.rate=0.8203337403660489,height_95%_HPD={0.1441088174036539,0.2025813244948213},default.rate_median=9.2644684234221E-4,length_median=0.019396935867035,location="Southeast",location.prob=0.9913224682756905,location.set={"CentreWest","RJ","Southeast"},location.rate_range={0.4199263066583453,1.3782426490797912},height=0.17155612827809125]:0.006731818683772,(576[&length_range={0.001997969292079,0.1405843009234},default.rate_95%_HPD={8.535417156658662E-4,9.999635770142521E-4},length_95%_HPD={0.0425284160359,0.1043948698403},default.rate_range={8.001584972796374E-4,9.999701183629223E-4},default.rate=9.243621626513629E-4,length=0.07219787604839145,location.rate_95%_HPD={0.6089697149275124,1.048525471806728},location.rate_median=0.8160049907200903,height_median=0.10136986301381495,location.set.prob={1.0},height_range={0.10136986301367035,0.10136986301394635},location.rate=0.8210190234927494,height_95%_HPD={0.10136986301375672,0.10136986301387219},default.rate_median=9.267216800386625E-4,length_median=0.071362846871835,location="Southeast",location.prob=1.0,location.set={"Southeast"},location.rate_range={0.4199263066583453,1.3782426490797912},height=0.10136986301381422]:0.0564592473659,570[&length_range={0.001180620530679,0.1094185691786},default.rate_95%_HPD={8.535417156658662E-4,9.999635770142521E-4},length_95%_HPD={0.007667770798083,0.06973889932309},default.rate_range={8.001584972796374E-4,9.999701183629223E-4},default.rate=9.243621626513629E-4,length=0.03779621261337518,location.rate_95%_HPD={0.6089697149275124,1.048525471806728},location.rate_median=0.8160049907200903,height_median=0.1369863013699157,location.set.prob={1.0},height_range={0.13698630136980255,0.13698630137004636},location.rate=0.8210190234927494,height_95%_HPD={0.13698630136985995,0.13698630136997209},default.rate_median=9.267216800386625E-4,length_median=0.03669065482777,location="Southeast",location.prob=1.0,location.set={"Southeast"},location.rate_range={0.4199263066583453,1.3782426490797912},height=0.13698630136987774]:0.02084280900979)[&length_range={1.659292086897E-6,0.1198814030851},default.rate_95%_HPD={8.543873751640769E-4,9.999701183629223E-4},length_95%_HPD={1.659292086897E-6,0.05145771291495},default.rate_range={8.001584972796374E-4,9.999701183629223E-4},default.rate=9.245444368959719E-4,length=0.022046052730409448,posterior=0.6963333333333334,location.rate_95%_HPD={0.6087647422925145,1.0502501779698865},location.rate_median=0.816564331620296,height_median=0.1686445288233708,location.set.prob={1.0},height_range={0.13816692190060664,0.24129495238614573},location.rate=0.821640607059675,height_95%_HPD={0.14260506573584603,0.19803826743431596},default.rate_median=9.270600013782603E-4,length_median=0.01935894048458,location="Southeast",location.prob=1.0,location.set={"Southeast"},location.rate_range={0.4199263066583453,1.3782426490797912},height=0.16993190238420194]:0.0388782798233)[&length_range={3.565147538831E-5,0.1470925281023},default.rate_95%_HPD={8.530751348040669E-4,9.999701183629223E-4},length_95%_HPD={5.127832604973E-4,0.06078832865751},default.rate_range={8.002136259912647E-4,9.999701183629223E-4},default.rate=9.24305058052872E-4,length=0.02423628930530418,posterior=0.8551111111111112,location.rate_95%_HPD={0.6110445682883395,1.0502501779698865},location.rate_median=0.8168653935504984,height_median=0.1916419989489861,location.set.prob={8.445945945945946E-4,0.9991554054054054},height_range={0.15057035542728897,0.2786601052250191},location.rate=0.8217083356985988,height_95%_HPD={0.16470534727115305,0.22613951592368503},default.rate_median=9.267008478165493E-4,length_median=0.01989509880366,location="Southeast",location.prob=0.9991554054054054,location.set={"RJ","Southeast"},location.rate_range={0.4199263066583453,1.3782426490797912},height=0.19331838817156732]:0.039592392288)[&length_range={1.830725319752E-4,0.1256753180104},default.rate_95%_HPD={8.524253641468342E-4,9.998614271861084E-4},length_95%_HPD={8.799369441421E-4,0.05536773782595},default.rate_range={8.002136259912647E-4,9.999701183629223E-4},default.rate=9.238936419094308E-4,length=0.025294152122602002,posterior=0.7300555555555556,location.rate_95%_HPD={0.606203503799957,1.0447059965120444},location.rate_median=0.8155610866184613,height_median=0.20870877306214886,location.set.prob={3.804885472947264E-5,3.0439083783578115E-4,0.9996575603074348},height_range={0.16054794539012018,0.2836702018212278},location.rate=0.8206989204838071,height_95%_HPD={0.17806958249835336,0.24288117140729096},default.rate_median=9.262597718006228E-4,length_median=0.02256464521778,location="Southeast",location.prob=0.9996575603074348,location.set={"CentreWest","RJ","Southeast"},location.rate_range={0.4199263066583453,1.3782426490797912},height=0.2096881185812132]:0.006927465258164)[&length_range={4.161409565273E-6,0.09290264831975},default.rate_95%_HPD={8.529235869518467E-4,9.997505460344876E-4},length_95%_HPD={4.161409565273E-6,0.04252670256547},default.rate_range={8.008869314391594E-4,9.999322246495128E-4},default.rate=9.251888541963302E-4,length=0.016247378088005724,posterior=0.2565277777777778,location.rate_95%_HPD={0.6086924095954791,1.0517600518990526},location.rate_median=0.816861644540403,height_median=0.2373194364789581,location.set.prob={1.0},height_range={0.18546631468342173,0.29739877540033194},location.rate=0.8218087620279454,height_95%_HPD={0.20837548597370897,0.2696185326586775},default.rate_median=9.278436896772647E-4,length_median=0.01288193713423,location="Southeast",location.prob=1.0,location.set={"Southeast"},location.rate_range={0.48508549096111014,1.3058133782516244},height=0.23786986333918492]:0.02486821581742)[&length_range={3.733137503378E-5,0.1009851692971},default.rate_95%_HPD={8.517491766431318E-4,9.999701183629223E-4},length_95%_HPD={2.629947115502E-4,0.05073308981421},default.rate_range={8.002136259912647E-4,9.999701183629223E-4},default.rate=9.236797475877637E-4,length=0.022997804939158973,posterior=0.5753888888888888,location.rate_95%_HPD={0.6029700979873073,1.0406126331170242},location.rate_median=0.8153868549810817,height_median=0.2521251313392759,location.set.prob={1.0},height_range={0.20115824809454963,0.31770645955187243},location.rate=0.8204009924618805,height_95%_HPD={0.22054981685998093,0.2836153067227569},default.rate_median=9.26000369120688E-4,length_median=0.020525883216595,location="Southeast",location.prob=1.0,location.set={"Southeast"},location.rate_range={0.4297017559594527,1.3782426490797912},height=0.25270932487691367]:0.01806277070331,((522[&length_range={5.132892096638E-6,0.08095379624764},default.rate_95%_HPD={8.535417156658662E-4,9.999635770142521E-4},length_95%_HPD={4.541065308694E-4,0.03546898860404},default.rate_range={8.001584972796374E-4,9.999701183629223E-4},default.rate=9.243621626513629E-4,length=0.015567317221012268,location.rate_95%_HPD={0.6089697149275124,1.048525471806728},location.rate_median=0.8160049907200903,height_median=0.22739726027407398,location.set.prob={1.0},height_range={0.22739726027395046,0.2273972602741891},location.rate=0.8210190234927494,height_95%_HPD={0.22739726027401888,0.22739726027412827},default.rate_median=9.267216800386625E-4,length_median=0.013466385765500001,location="Southeast",location.prob=1.0,location.set={"Southeast"},location.rate_range={0.4199263066583453,1.3782426490797912},height=0.22739726027418825]:0.01293350501124,603[&length_range={0.1424708863167,0.2234195496723},default.rate_95%_HPD={8.535417156658662E-4,9.999635770142521E-4},length_95%_HPD={0.1429198599555,0.1779347420287},default.rate_range={8.001584972796374E-4,9.999701183629223E-4},default.rate=9.243621626513629E-4,length=0.15803307064564182,location.rate_95%_HPD={0.6089697149275124,1.048525471806728},location.rate_median=0.8160049907200903,height_median=0.08493150684944306,location.set.prob={1.0},height_range={0.08493150684928708,0.08493150684958362},location.rate=0.8210190234927494,height_95%_HPD={0.08493150684936268,0.08493150684952411},default.rate_median=9.267216800386625E-4,length_median=0.1559321391901,location="Southeast",location.prob=1.0,location.set={"Southeast"},location.rate_range={0.4199263066583453,1.3782426490797912},height=0.08493150684944349]:0.1553992584359)[&length_range={4.386304189026E-4,0.1077699575845},default.rate_95%_HPD={8.535417156658662E-4,9.999635770142521E-4},length_95%_HPD={0.005219364795552,0.06375109231513},default.rate_range={8.001584972796374E-4,9.999701183629223E-4},default.rate=9.243621626513629E-4,length=0.033596560721585914,posterior=1.0,location.rate_95%_HPD={0.6089697149275124,1.048525471806728},location.rate_median=0.8160049907200903,height_median=0.2408636460395664,location.set.prob={0.9999722222222223,2.777777777777778E-5},height_range={0.22740239316617306,0.308351056521747},location.rate=0.8210190234927494,height_95%_HPD={0.22785136680494172,0.2628662488780753},default.rate_median=9.267216800386625E-4,length_median=0.031975495346285,location="Southeast",location.prob=0.9999722222222223,location.set={"Southeast","Northeast"},location.rate_range={0.4199263066583453,1.3782426490797912},height=0.24296457749508807]:0.03997787059006,(((537[&length_range={0.08767147254902,0.2000553110896},default.rate_95%_HPD={8.535417156658662E-4,9.999635770142521E-4},length_95%_HPD={0.08767147254902,0.128755977262},default.rate_range={8.001584972796374E-4,9.999701183629223E-4},default.rate=9.243621626513629E-4,length=0.10268872293356496,location.rate_95%_HPD={0.6089697149275124,1.048525471806728},location.rate_median=0.8160049907200903,height_median=0.0657534246574869,location.set.prob={1.0},height_range={0.06575342465734701,0.06575342465764611},location.rate=0.8210190234927494,height_95%_HPD={0.06575342465741191,0.06575342465756107},default.rate_median=9.267216800386625E-4,length_median=0.0992107310365,location="Southeast",location.prob=1.0,location.set={"Southeast"},location.rate_range={0.4199263066583453,1.3782426490797912},height=0.0657534246574867]:0.09615935430465,560[&length_range={2.396722157683E-7,0.1123840782128},default.rate_95%_HPD={8.535417156658662E-4,9.999635770142521E-4},length_95%_HPD={2.396722157683E-7,0.04108474438516},default.rate_range={8.001584972796374E-4,9.999701183629223E-4},default.rate=9.243621626513629E-4,length=0.01501749005676403,location.rate_95%_HPD={0.6089697149275124,1.048525471806728},location.rate_median=0.8160049907200903,height_median=0.1534246575342874,location.set.prob={1.0},height_range={0.15342465753415102,0.15342465753442602},location.rate=0.8210190234927494,height_95%_HPD={0.15342465753422635,0.1534246575343462},default.rate_median=9.267216800386625E-4,length_median=0.0115394981597,location="Southeast",location.prob=1.0,location.set={"Southeast"},location.rate_range={0.4199263066583453,1.3782426490797912},height=0.15342465753428708]:0.00848812142785)[&length_range={0.003862852468943,0.1819729394516},default.rate_95%_HPD={8.535417156658662E-4,9.999635770142521E-4},length_95%_HPD={0.020819460517,0.1229349570156},default.rate_range={8.001584972796374E-4,9.999701183629223E-4},default.rate=9.243621626513629E-4,length=0.0703483842922768,posterior=1.0,location.rate_95%_HPD={0.6089697149275124,1.048525471806728},location.rate_median=0.8160049907200903,height_median=0.16496415569400386,location.set.prob={8.333333333333333E-5,0.9999166666666667},height_range={0.1534248972064965,0.2658087357471378},location.rate=0.8210190234927494,height_95%_HPD={0.1534248972064965,0.19450940191943972},default.rate_median=9.267216800386625E-4,length_median=0.068405810309455,location="Southeast",location.prob=0.9999166666666667,location.set={"RJ","Southeast"},location.rate_range={0.4199263066583453,1.3782426490797912},height=0.16844214759105158]:0.05892182095536,((604[&length_range={0.02361760438379,0.2557363081557},default.rate_95%_HPD={8.535417156658662E-4,9.999635770142521E-4},length_95%_HPD={0.07264252025688,0.1954939891881},default.rate_range={8.001584972796374E-4,9.999701183629223E-4},default.rate=9.243621626513629E-4,length=0.1330480860967954,location.rate_95%_HPD={0.6089697149275124,1.048525471806728},location.rate_median=0.8160049907200903,height_median=0.07945205479450101,location.set.prob={1.0},height_range={0.07945205479434236,0.07945205479462997},location.rate=0.8210190234927494,height_95%_HPD={0.07945205479442291,0.07945205479457895},default.rate_median=9.267216800386625E-4,length_median=0.13193426695175,location="Southeast",location.prob=1.0,location.set={"Southeast"},location.rate_range={0.4199263066583453,1.3782426490797912},height=0.07945205479450086]:0.1171965261064,609[&length_range={0.01033702306252,0.2637226864614},default.rate_95%_HPD={8.535417156658662E-4,9.999635770142521E-4},length_95%_HPD={0.06767699619102,0.2009908099889},default.rate_range={8.001584972796374E-4,9.999701183629223E-4},default.rate=9.243621626513629E-4,length=0.13143191299518311,location.rate_95%_HPD={0.6089697149275124,1.048525471806728},location.rate_median=0.8160049907200903,height_median=0.07671232876714362,location.set.prob={1.0},height_range={0.07671232876699124,0.07671232876727851},location.rate=0.8210190234927494,height_95%_HPD={0.07671232876706396,0.07671232876722012},default.rate_median=9.267216800386625E-4,length_median=0.13099642503045,location="Southeast",location.prob=1.0,location.set={"Southeast"},location.rate_range={0.4199263066583453,1.3782426490797912},height=0.07671232876714368]:0.1199362521338)[&length_range={8.199738629894E-6,0.1557333584396},default.rate_95%_HPD={8.538113170783517E-4,9.997262793866632E-4},length_95%_HPD={8.199738629894E-6,0.0771178058928},default.rate_range={8.001584972796374E-4,9.999667935320232E-4},default.rate=9.244767880530416E-4,length=0.029623241003440343,posterior=0.169,location.rate_95%_HPD={0.6032868232524511,1.0357989735018116},location.rate_median=0.8100039476837503,height_median=0.19167617207229268,location.set.prob={0.001643655489809336,0.9983563445101906},height_range={0.10306965917830468,0.29547286600674993},location.rate=0.815395409329673,height_95%_HPD={0.14093934997895574,0.24599289222023984},default.rate_median=9.267318834865312E-4,length_median=0.023680983758785,location="Southeast",location.prob=0.9983563445101906,location.set={"RJ","Southeast"},location.rate_range={0.4824504831908098,1.2769658285100023},height=0.19200459375130025]:0.01239805341503,((232[&length_range={0.05342165390612,0.3065091271862},default.rate_95%_HPD={8.535417156658662E-4,9.999635770142521E-4},length_95%_HPD={0.0850110542481,0.2110421444363},default.rate_range={8.001584972796374E-4,9.999701183629223E-4},default.rate=9.243621626513629E-4,length=0.147533287331436,location.rate_95%_HPD={0.6089697149275124,1.048525471806728},location.rate_median=0.8160049907200903,height_median=0.016438356164371837,location.set.prob={1.0},height_range={0.016438356164211076,0.016438356164512946},location.rate=0.8210190234927494,height_95%_HPD={0.016438356164289902,0.016438356164451995},default.rate_median=9.267216800386625E-4,length_median=0.1456873921412,location="CentreWest",location.prob=1.0,location.set={"CentreWest"},location.rate_range={0.4199263066583453,1.3782426490797912},height=0.016438356164371844]:0.1611797989431,409[&length_range={0.0260243936321,0.2648638428683},default.rate_95%_HPD={8.535417156658662E-4,9.999635770142521E-4},length_95%_HPD={0.05856025370258,0.1827373468995},default.rate_range={8.001584972796374E-4,9.999701183629223E-4},default.rate=9.243621626513629E-4,length=0.11965776975266393,location.rate_95%_HPD={0.6089697149275124,1.048525471806728},location.rate_median=0.8160049907200903,height_median=0.04383561643840034,location.set.prob={1.0},height_range={0.04383561643826156,0.04383561643853595},location.rate=0.8210190234927494,height_95%_HPD={0.04383561643832157,0.043835616438477054},default.rate_median=9.267216800386625E-4,length_median=0.11791786912575,location="RJ",location.prob=1.0,location.set={"RJ"},location.rate_range={0.4199263066583453,1.3782426490797912},height=0.043835616438400136]:0.1337825386691)[&length_range={9.393265340249E-5,0.1943389020148},default.rate_95%_HPD={8.534892909030598E-4,9.999667935320232E-4},length_95%_HPD={0.003088857128992,0.1005255558265},default.rate_range={8.001584972796374E-4,9.999701183629223E-4},default.rate=9.243249111609957E-4,length=0.046569227494862725,posterior=0.9287222222222222,location.rate_95%_HPD={0.609069584220375,1.0485053770273742},location.rate_median=0.8155963508321544,height_median=0.15996843762994095,location.set.prob={0.032840820721421304,0.38577495962194175,3.2900640066997665E-4,1.1963869115271879E-4,0.5799186456900162,0.0010169288747981097},height_range={0.0698600100705194,0.298714926482074},location.rate=0.8208354721810754,height_95%_HPD={0.1022918728254481,0.21971307448531469},default.rate_median=9.266077401771859E-4,length_median=0.042235573166935,location="Southeast",location.prob=0.5799186456900162,location.set={"CentreWest","RJ","South","North","Southeast","Northeast"},location.rate_range={0.4199263066583453,1.3782426490797912},height=0.160987946094894]:0.01443245663683,535[&length_range={0.00813568835561,0.2015355878176},default.rate_95%_HPD={8.535417156658662E-4,9.999635770142521E-4},length_95%_HPD={0.04173259849924,0.1576486715674},default.rate_range={8.001584972796374E-4,9.999701183629223E-4},default.rate=9.243621626513629E-4,length=0.09857597850638362,location.rate_95%_HPD={0.6089697149275124,1.048525471806728},location.rate_median=0.8160049907200903,height_median=0.13150684931520112,location.set.prob={1.0},height_range={0.1315068493150563,0.131506849315344},location.rate=0.8210190234927494,height_95%_HPD={0.13150684931513068,0.1315068493152713},default.rate_median=9.267216800386625E-4,length_median=0.097378325164215,location="Southeast",location.prob=1.0,location.set={"Southeast"},location.rate_range={0.4199263066583453,1.3782426490797912},height=0.1315068493151712]:0.06054376242912)[&length_range={1.197764149402E-5,0.1119296940424},default.rate_95%_HPD={8.541846629033731E-4,9.997505460344876E-4},length_95%_HPD={1.197764149402E-5,0.05588383098723},default.rate_range={8.039650999644427E-4,9.997505460344876E-4},default.rate=9.244855676106952E-4,length=0.020196087359123267,posterior=0.06063888888888889,location.rate_95%_HPD={0.6217177174075279,1.0483278651162278},location.rate_median=0.822596252546451,height_median=0.21191460086634478,location.set.prob={9.161704076958314E-4,0.011452130096197893,0.9876316994961063},height_range={0.1429723083265071,0.29278824371618106},location.rate=0.8272655457788501,height_95%_HPD={0.16984767498177694,0.26037441521175697},default.rate_median=9.267939819660932E-4,length_median=0.01537389861639,location="Southeast",location.prob=0.9876316994961063,location.set={"CentreWest","RJ","Southeast"},location.rate_range={0.4939018197051801,1.2190395209153293},height=0.21270668445512586]:0.01699602257163)[&length_range={1.598802577163E-6,0.1113788194533},default.rate_95%_HPD={8.497376568511502E-4,9.987279733153797E-4},length_95%_HPD={1.598802577163E-6,0.06298648516294},default.rate_range={8.03002896741491E-4,9.998038610724042E-4},default.rate=9.222921891453071E-4,length=0.024654003581043343,posterior=0.03972222222222222,location.rate_95%_HPD={0.6168706024402064,1.0570178618594819},location.rate_median=0.8159388001118207,height_median=0.22496286986498126,location.set.prob={0.002097902097902098,0.9979020979020979},height_range={0.1694364086760642,0.2956527016622803},location.rate=0.8236077726276431,height_95%_HPD={0.18673932467364246,0.26509149919194314},default.rate_median=9.237554745360478E-4,length_median=0.020084765691225,location="Southeast",location.prob=0.9979020979020979,location.set={"RJ","Southeast"},location.rate_range={0.4939018197051801,1.2734095880145768},height=0.22462134680743623]:0.01178796560154)[&length_range={7.298537967271E-6,0.1174422096344},default.rate_95%_HPD={8.52873224933747E-4,9.995240782617763E-4},length_95%_HPD={7.298537967271E-6,0.05922681807579},default.rate_range={8.039650999644427E-4,9.9973880901189E-4},default.rate=9.239167391717544E-4,length=0.024917189611813936,posterior=0.03925,location.rate_95%_HPD={0.6185179770689244,1.0638745262912808},location.rate_median=0.8110718461161766,height_median=0.240074380877155,location.set.prob={7.077140835102619E-4,0.9992922859164898},height_range={0.18245982066047856,0.30828511014079807},location.rate=0.8161575815285755,height_95%_HPD={0.200595184867775,0.2739432357067274},default.rate_median=9.265433122693278E-4,length_median=0.02164383557363,location="Southeast",location.prob=0.9992922859164898,location.set={"RJ","Southeast"},location.rate_range={0.4939018197051801,1.164796847741401},height=0.23991534275423446]:0.02036271589535,(368[&length_range={0.00133388165954,0.2164565536994},default.rate_95%_HPD={8.535417156658662E-4,9.999635770142521E-4},length_95%_HPD={0.03071510212899,0.1477689624825},default.rate_range={8.001584972796374E-4,9.999701183629223E-4},default.rate=9.243621626513629E-4,length=0.08887959425298379,location.rate_95%_HPD={0.6089697149275124,1.048525471806728},location.rate_median=0.8160049907200903,height_median=0.10958904109588713,location.set.prob={1.0},height_range={0.10958904109576634,0.10958904109602108},location.rate=0.8210190234927494,height_95%_HPD={0.1095890410958219,0.10958904109595419},default.rate_median=9.267216800386625E-4,length_median=0.08821082790577,location="RJ",location.prob=1.0,location.set={"RJ"},location.rate_range={0.4199263066583453,1.3782426490797912},height=0.109589041095886]:0.08723207154638,335[&length_range={0.004431001287665,0.1962376541371},default.rate_95%_HPD={8.535417156658662E-4,9.999635770142521E-4},length_95%_HPD={0.02086924803083,0.1449266478375},default.rate_range={8.001584972796374E-4,9.999701183629223E-4},default.rate=9.243621626513629E-4,length=0.0811827599488003,location.rate_95%_HPD={0.6089697149275124,1.048525471806728},location.rate_median=0.8160049907200903,height_median=0.15616438356164503,location.set.prob={1.0},height_range={0.15616438356151774,0.15616438356176598},location.rate=0.8210190234927494,height_95%_HPD={0.1561643835615799,0.15616438356171014},default.rate_median=9.267216800386625E-4,length_median=0.07805170900269,location="RJ",location.prob=1.0,location.set={"RJ"},location.rate_range={0.4199263066583453,1.3782426490797912},height=0.15616438356164397]:0.04065672908063)[&length_range={2.053349906561E-5,0.1454326808205},default.rate_95%_HPD={8.496173275003145E-4,9.993870525121067E-4},length_95%_HPD={2.053349906561E-5,0.08589362103666},default.rate_range={8.001584972796374E-4,9.999667935320232E-4},default.rate=9.211982302419635E-4,length=0.03848128610261545,posterior=0.2897222222222222,location.rate_95%_HPD={0.6001554464299426,1.0365250760034417},location.rate_median=0.8107712039655429,height_median=0.20721394568425586,location.set.prob={0.9401725790987536,1.9175455417066154E-4,0.058868648130393095,7.670182166826462E-4},height_range={0.16059538484930996,0.3100984190623661},location.rate=0.8158297732744345,height_95%_HPD={0.17093327111245904,0.25192621905991697},default.rate_median=9.22707422474471E-4,length_median=0.03437543259846,location="RJ",location.prob=0.9401725790987536,location.set={"RJ","South","Southeast","Northeast"},location.rate_range={0.4524374179460277,1.2514209599797843},height=0.20938516884396707]:0.04437620317058)[&length_range={1.033119369115E-5,0.09153406403018},default.rate_95%_HPD={8.557232636123432E-4,9.997505460344876E-4},length_95%_HPD={1.033119369115E-5,0.05570693037288},default.rate_range={8.015850191556041E-4,9.999289137356433E-4},default.rate=9.261926330015639E-4,length=0.023173237402882425,posterior=0.17652777777777778,location.rate_95%_HPD={0.6074339556308582,1.0451425869118347},location.rate_median=0.8189275760625556,height_median=0.25587158787757136,location.set.prob={0.002202989771833202,0.997639653815893,1.5735641227380016E-4},height_range={0.198437355444267,0.3266661556808903},location.rate=0.8229017293081959,height_95%_HPD={0.2225737268453658,0.2905307698300468},default.rate_median=9.286435435735106E-4,length_median=0.02007950125728,location="Southeast",location.prob=0.997639653815893,location.set={"RJ","Southeast","Northeast"},location.rate_range={0.49957256203336164,1.2734095880145768},height=0.2560717678905406]:0.03911132006254)[&length_range={1.802674368112E-7,0.07896137556672},default.rate_95%_HPD={8.494339884973063E-4,9.993555568749983E-4},length_95%_HPD={1.802674368112E-7,0.03980387292946},default.rate_range={8.001584972796374E-4,9.99932045045759E-4},default.rate=9.214644186470714E-4,length=0.015856277669504402,posterior=0.1225,location.rate_95%_HPD={0.588083125238647,1.0234726683135633},location.rate_median=0.8100235387207064,height_median=0.27581814140468064,location.set.prob={2.2675736961451248E-4,0.9993197278911564,4.5351473922902497E-4},height_range={0.23862410586037497,0.32912116025685884},location.rate=0.8165258601389184,height_95%_HPD={0.2500787444517001,0.3013041029092267},default.rate_median=9.230063251761419E-4,length_median=0.01303260823217,location="Southeast",location.prob=0.9993197278911564,location.set={"RJ","Southeast","Northeast"},location.rate_range={0.4742192748492715,1.305622223700969},height=0.2762073690857509]:0.005849598394529)[&length_range={2.231058901903E-6,0.1074971211009},default.rate_95%_HPD={8.553427034089608E-4,9.998614271861084E-4},length_95%_HPD={2.231058901903E-6,0.0446509594445},default.rate_range={8.001584972796374E-4,9.999701183629223E-4},default.rate=9.261613512031302E-4,length=0.019012600431049964,posterior=0.5756111111111111,location.rate_95%_HPD={0.6086077831782699,1.048525471806728},location.rate_median=0.8165007700055962,height_median=0.28651802433788653,location.set.prob={0.004729273236174114,0.9883215905800599,0.006949136183766046},height_range={0.24565468149021502,0.33935874844542047},location.rate=0.8215164336063147,height_95%_HPD={0.26072357665236434,0.31019366929623826},default.rate_median=9.288375302194069E-4,length_median=0.016712072677925,location="Southeast",location.prob=0.9883215905800599,location.set={"RJ","Southeast","Northeast"},location.rate_range={0.4297017559594527,1.3782426490797912},height=0.2864452050122796]:0.03728255911231)[&length_range={3.565398610017E-6,0.08348572641799},default.rate_95%_HPD={8.5414559686117E-4,9.999701183629223E-4},length_95%_HPD={1.402982348037E-5,0.03506322111554},default.rate_range={8.001584972796374E-4,9.999701183629223E-4},default.rate=9.247996744595938E-4,length=0.01580441905998193,posterior=0.7758611111111111,location.rate_95%_HPD={0.6116641545436979,1.051567033526464},location.rate_median=0.816360323627588,height_median=0.30256100436919153,location.set.prob={2.8642010669148975E-4,0.0025777809602234077,3.580251333643622E-5,4.6543267337367084E-4,0.9008270380580716,0.09580752568830332},height_range={0.27134892825140167,0.359914409491803},location.rate=0.8212039674231216,height_95%_HPD={0.28435379081851797,0.32560814639522295},default.rate_median=9.270726073126635E-4,length_median=0.0140795112211,location="Southeast",location.prob=0.9008270380580716,location.set={"CentreWest","RJ","South","North","Southeast","Northeast"},location.rate_range={0.4297017559594527,1.305622223700969},height=0.30345812413310685]:0.01139042566281,111[&length_range={6.03808126302E-4,0.115429209833},default.rate_95%_HPD={8.535417156658662E-4,9.999635770142521E-4},length_95%_HPD={0.005150373156495,0.04780084083509},default.rate_range={8.001584972796374E-4,9.999701183629223E-4},default.rate=9.243621626513629E-4,length=0.0250395774302707,location.rate_95%_HPD={0.6089697149275124,1.048525471806728},location.rate_median=0.8160049907200903,height_median=0.29315068493156093,location.set.prob={1.0},height_range={0.293150684931448,0.2931506849316811},location.rate=0.8210190234927494,height_95%_HPD={0.29315068493150676,0.2931506849316142},default.rate_median=9.267216800386625E-4,length_median=0.023482049846954997,location="Northeast",location.prob=1.0,location.set={"Northeast"},location.rate_range={0.4199263066583453,1.3782426490797912},height=0.29315068493149626]:0.04168053411347)[&length_range={1.146364850217E-4,0.2248336947254},default.rate_95%_HPD={8.535417156658662E-4,9.999635770142521E-4},length_95%_HPD={4.6401140306E-4,0.05220508288122},default.rate_range={8.001584972796374E-4,9.999701183629223E-4},default.rate=9.244054704294057E-4,length=0.02305189262945712,posterior=0.948,location.rate_95%_HPD={0.6087647422925145,1.0493907029304432},location.rate_median=0.8153669181084244,height_median=0.318093657216174,location.set.prob={7.911392405063291E-4,6.153305203938116E-4,8.790436005625879E-5,0.015559071729957807,0.12763713080168776,0.855309423347398},height_range={0.29387123704969853,0.4085798947645598},location.rate=0.820489135852948,height_95%_HPD={0.29861327361234,0.34160613005008583},default.rate_median=9.267509457578939E-4,length_median=0.019831252372575,location="Northeast",location.prob=0.855309423347398,location.set={"CentreWest","RJ","South","North","Southeast","Northeast"},location.rate_range={0.4199263066583453,1.3782426490797912},height=0.31948895135634076]:0.03858667514586)[&default.rate=9.240088314718604E-4,length=0.002239311301882,posterior=2.777777777777778E-5,location="Northeast",location.prob=1.0,location.set={"Northeast"},location.set.prob={1.0},height=0.37341789419086796,location.rate=0.6724542629348281]:0.002239311301882)[&default.rate=9.240088314718604E-4,length=0.002664618452265,posterior=2.777777777777778E-5,location="Northeast",location.prob=1.0,location.set={"Northeast"},location.set.prob={1.0},height=0.37565720549274995,location.rate=0.6724542629348281]:0.002664618452265,((((((119[&length_range={3.349693692386E-4,0.1595072351881},default.rate_95%_HPD={8.535417156658662E-4,9.999635770142521E-4},length_95%_HPD={0.0109233698046,0.09674122321739},default.rate_range={8.001584972796374E-4,9.999701183629223E-4},default.rate=9.243621626513629E-4,length=0.057503093902444714,location.rate_95%_HPD={0.6089697149275124,1.048525471806728},location.rate_median=0.8160049907200903,height_median=0.20273972602740287,location.set.prob={1.0},height_range={0.202739726027292,0.20273972602753515},location.rate=0.8210190234927494,height_95%_HPD={0.20273972602734697,0.20273972602745705},default.rate_median=9.267216800386625E-4,length_median=0.060011889411155,location="Northeast",location.prob=1.0,location.set={"Northeast"},location.rate_range={0.4199263066583453,1.3782426490797912},height=0.2027397260273044]:0.1227898512244,((136[&length_range={2.489407477657E-7,0.05274733061781},default.rate_95%_HPD={8.535417156658662E-4,9.999635770142521E-4},length_95%_HPD={2.489407477657E-7,0.02242418067269},default.rate_range={8.001584972796374E-4,9.999701183629223E-4},default.rate=9.243621626513629E-4,length=0.00836642710865218,location.rate_95%_HPD={0.6089697149275124,1.048525471806728},location.rate_median=0.8160049907200903,height_median=0.24109589041108842,location.set.prob={1.0},height_range={0.24109589041097995,0.24109589041120616},location.rate=0.8210190234927494,height_95%_HPD={0.24109589041103385,0.2410958904111425},default.rate_median=9.267216800386625E-4,length_median=0.006451488818004,location="Northeast",location.prob=1.0,location.set={"Northeast"},location.rate_range={0.4199263066583453,1.3782426490797912},height=0.24109589041108842]:0.01821492729743,(143[&length_range={0.030137351205,0.1004606990945},default.rate_95%_HPD={8.535417156658662E-4,9.999635770142521E-4},length_95%_HPD={0.030137351205,0.06418064902525},default.rate_range={8.001584972796374E-4,9.999701183629223E-4},default.rate=9.243621626513629E-4,length=0.04563023042797702,location.rate_95%_HPD={0.6089697149275124,1.048525471806728},location.rate_median=0.8160049907200903,height_median=0.1945205479453307,location.set.prob={1.0},height_range={0.194520547945217,0.19452054794544915},location.rate=0.8210190234927494,height_95%_HPD={0.19452054794527496,0.19452054794538498},default.rate_median=9.267216800386625E-4,length_median=0.045534621644844994,location="Northeast",location.prob=1.0,location.set={"Northeast"},location.rate_range={0.4199263066583453,1.3782426490797912},height=0.19452054794523746]:0.0509060809583,128[&length_range={3.572449646938E-7,0.05900091858806},default.rate_95%_HPD={8.535417156658662E-4,9.999635770142521E-4},length_95%_HPD={3.572449646938E-7,0.02056726675046},default.rate_range={8.001584972796374E-4,9.999701183629223E-4},default.rate=9.243621626513629E-4,length=0.007167652976308185,location.rate_95%_HPD={0.6089697149275124,1.048525471806728},location.rate_median=0.8160049907200903,height_median=0.24383561643844592,location.set.prob={1.0},height_range={0.24383561643833696,0.24383561643855917},location.rate=0.8210190234927494,height_95%_HPD={0.24383561643839097,0.24383561643849933},default.rate_median=9.267216800386625E-4,length_median=0.0051803784326,location="Northeast",location.prob=1.0,location.set={"Northeast"},location.rate_range={0.4199263066583453,1.3782426490797912},height=0.2438356164384458]:0.001591012465186)[&length_range={2.550416727809E-6,0.04801508914911},default.rate_95%_HPD={8.513690122549229E-4,9.995240782617763E-4},length_95%_HPD={2.550416727809E-6,0.01902009012644},default.rate_range={8.015850191556041E-4,9.999210182669062E-4},default.rate=9.23516453319474E-4,length=0.0065780455394210974,posterior=0.08716666666666667,location.rate_95%_HPD={0.6188599862526519,1.0509033411272652},location.rate_median=0.8168776130948967,height_median=0.24720640419938472,location.set.prob={1.0},height_range={0.2438360885882051,0.27618463391144527},location.rate=0.8223947397829244,height_95%_HPD={0.2438360885882051,0.2585305714011277},default.rate_median=9.260945750513022E-4,length_median=0.004874378264269,location="Northeast",location.prob=1.0,location.set={"Northeast"},location.rate_range={0.48851760814835044,1.2527118207051895},height=0.24868166258025276]:0.01388418880489)[&length_range={1.524273923498E-6,0.04557781012086},default.rate_95%_HPD={8.495935458784368E-4,9.999289137356433E-4},length_95%_HPD={1.524273923498E-6,0.01841544882932},default.rate_range={8.015850191556041E-4,9.999289137356433E-4},default.rate=9.223932416387273E-4,length=0.006406623772749316,posterior=0.06955555555555555,location.rate_95%_HPD={0.604595208328717,1.0265279966375327},location.rate_median=0.8157226926903828,height_median=0.2500868077080375,location.set.prob={1.0},height_range={0.24383744317645406,0.28427565958429246},location.rate=0.8220197756108991,height_95%_HPD={0.24384505180038812,0.26307190551373094},default.rate_median=9.252596647968734E-4,length_median=0.0046520449368235,location="Northeast",location.prob=1.0,location.set={"Northeast"},location.rate_range={0.4824504831908098,1.3058133782516244},height=0.25146991067586344]:0.001858598091562,144[&length_range={3.649036154907E-7,0.08422635903559},default.rate_95%_HPD={8.535417156658662E-4,9.999635770142521E-4},length_95%_HPD={5.212704691226E-7,0.03365291754748},default.rate_range={8.001584972796374E-4,9.999701183629223E-4},default.rate=9.243621626513629E-4,length=0.015468823034699479,location.rate_95%_HPD={0.6089697149275124,1.048525471806728},location.rate_median=0.8160049907200903,height_median=0.2246575342467168,location.set.prob={1.0},height_range={0.22465753424660695,0.22465753424682916},location.rate=0.8210190234927494,height_95%_HPD={0.22465753424666185,0.22465753424677123},default.rate_median=9.267216800386625E-4,length_median=0.01539763534346,location="Northeast",location.prob=1.0,location.set={"Northeast"},location.rate_range={0.4199263066583453,1.3782426490797912},height=0.2246575342468299]:0.03651188155337)[&length_range={3.278117140917E-4,0.100138086852},default.rate_95%_HPD={8.535417156658662E-4,9.999635770142521E-4},length_95%_HPD={0.005642983421177,0.05497319512259},default.rate_range={8.001584972796374E-4,9.999701183629223E-4},default.rate=9.243621626513629E-4,length=0.02976964567649241,posterior=1.0,location.rate_95%_HPD={0.6089697149275124,1.048525471806728},location.rate_median=0.8160049907200903,height_median=0.25456876002437134,location.set.prob={1.0},height_range={0.24384528340154907,0.3088838932822835},location.rate=0.8210190234927494,height_95%_HPD={0.2438543232111784,0.2716079295338595},default.rate_median=9.267216800386625E-4,length_median=0.028625799658735,location="Northeast",location.prob=1.0,location.set={"Northeast"},location.rate_range={0.4199263066583453,1.3782426490797912},height=0.25612669210390726]:0.06436016145172)[&length_range={2.577383495572E-6,0.06741320420721},default.rate_95%_HPD={8.518206392494287E-4,9.999289137356433E-4},length_95%_HPD={2.577383495572E-6,0.0298407860133},default.rate_range={8.003536937556437E-4,9.999289137356433E-4},default.rate=9.234577775425755E-4,length=0.010894172331895198,posterior=0.09416666666666666,location.rate_95%_HPD={0.6187243605997493,1.050871698681864},location.rate_median=0.8133055515265715,height_median=0.2761606699055779,location.set.prob={1.0},height_range={0.246988364218647,0.337773987288984},location.rate=0.8194991592721883,height_95%_HPD={0.255646620208407,0.2988384289039717},default.rate_median=9.260487877033644E-4,length_median=0.008389702957012999,location="Northeast",location.prob=1.0,location.set={"Northeast"},location.rate_range={0.49957256203336164,1.3058133782516244},height=0.2765577500814918]:0.006175286223023,428[&length_range={0.001520526356486,0.1045809686498},default.rate_95%_HPD={8.535417156658662E-4,9.999635770142521E-4},length_95%_HPD={0.00737963999735,0.05261230235871},default.rate_range={8.001584972796374E-4,9.999701183629223E-4},default.rate=9.243621626513629E-4,length=0.02822542409498726,location.rate_95%_HPD={0.6089697149275124,1.048525471806728},location.rate_median=0.8160049907200903,height_median=0.26575342465753216,location.set.prob={1.0},height_range={0.26575342465742036,0.2657534246576452},location.rate=0.8210190234927494,height_95%_HPD={0.2657534246574783,0.2657534246575861},default.rate_median=9.267216800386625E-4,length_median=0.02670418473433,location="Northeast",location.prob=1.0,location.set={"Northeast"},location.rate_range={0.4199263066583453,1.3782426490797912},height=0.26575342465740204]:0.0659514388173)[&length_range={2.451167698481E-6,0.03741071427416},default.rate_95%_HPD={8.45738230230811E-4,9.975318905858079E-4},length_95%_HPD={7.157695171722E-5,0.01927498694446},default.rate_range={8.073337985690554E-4,9.997979012163268E-4},default.rate=9.227406534787671E-4,length=0.006638314505903189,posterior=0.021944444444444444,location.rate_95%_HPD={0.6389189438313977,1.0819508555972381},location.rate_median=0.8156654178765523,height_median=0.2893064074558569,location.set.prob={1.0},height_range={0.26805802134050916,0.33170486347480693},location.rate=0.8197984131703903,height_95%_HPD={0.27290880768892856,0.30860860180689204},default.rate_median=9.248880506978344E-4,length_median=0.0046290775033115,location="Northeast",location.prob=1.0,location.set={"Northeast"},location.rate_range={0.49957256203336164,1.1953870563976217},height=0.2903705998531726]:0.01073640999172,(426[&length_range={8.098721956046E-4,0.09940766281787},default.rate_95%_HPD={8.535417156658662E-4,9.999635770142521E-4},length_95%_HPD={0.005933868261481,0.05448918284971},default.rate_range={8.001584972796374E-4,9.999701183629223E-4},default.rate=9.243621626513629E-4,length=0.03043791840775984,location.rate_95%_HPD={0.6089697149275124,1.048525471806728},location.rate_median=0.8160049907200903,height_median=0.2547945205481028,location.set.prob={1.0},height_range={0.25479452054799095,0.25479452054821816},location.rate=0.8210190234927494,height_95%_HPD={0.25479452054804796,0.25479452054815616},default.rate_median=9.267216800386625E-4,length_median=0.02949844679862,location="Northeast",location.prob=1.0,location.set={"Northeast"},location.rate_range={0.4199263066583453,1.3782426490797912},height=0.2547945205479776]:0.06726095016316,(559[&length_range={1.388500355438E-4,0.1635834427991},default.rate_95%_HPD={8.535417156658662E-4,9.999635770142521E-4},length_95%_HPD={0.005666693773699,0.1050851814051},default.rate_range={8.001584972796374E-4,9.999701183629223E-4},default.rate=9.243621626513629E-4,length=0.04997237216655176,location.rate_95%_HPD={0.6089697149275124,1.048525471806728},location.rate_median=0.8160049907200903,height_median=0.17534246575337403,location.set.prob={1.0},height_range={0.17534246575325735,0.17534246575348994},location.rate=0.8210190234927494,height_95%_HPD={0.1753424657533179,0.175342465753431},default.rate_median=9.267216800386625E-4,length_median=0.045373583143395,location="Southeast",location.prob=1.0,location.set={"Southeast"},location.rate_range={0.4199263066583453,1.3782426490797912},height=0.1753424657534548]:0.05533012007086,(392[&length_range={0.01834370811689,0.2575970041957},default.rate_95%_HPD={8.535417156658662E-4,9.999635770142521E-4},length_95%_HPD={0.05299565412753,0.1831491645192},default.rate_range={8.001584972796374E-4,9.999701183629223E-4},default.rate=9.243621626513629E-4,length=0.11550516751690144,location.rate_95%_HPD={0.6089697149275124,1.048525471806728},location.rate_median=0.8160049907200903,height_median=0.08219178082208589,location.set.prob={1.0},height_range={0.08219178082195028,0.08219178082222584},location.rate=0.8210190234927494,height_95%_HPD={0.0821917808220089,0.08219178082216139},default.rate_median=9.267216800386625E-4,length_median=0.11482935399409999,location="RJ",location.prob=1.0,location.set={"RJ"},location.rate_range={0.4199263066583453,1.3782426490797912},height=0.0821917808220858]:0.1226802914894,405[&length_range={0.05669987250057,0.2875589489102},default.rate_95%_HPD={8.535417156658662E-4,9.999635770142521E-4},length_95%_HPD={0.09039323031945,0.212401971465},default.rate_range={8.001584972796374E-4,9.999701183629223E-4},default.rate=9.243621626513629E-4,length=0.15227830259875336,location.rate_95%_HPD={0.6089697149275124,1.048525471806728},location.rate_median=0.8160049907200903,height_median=0.043835616438400615,location.set.prob={1.0},height_range={0.04383561643826167,0.04383561643854261},location.rate=0.8210190234927494,height_95%_HPD={0.04383561643831746,0.043835616438478164},default.rate_median=9.267216800386625E-4,length_median=0.152287788866,location="RJ",location.prob=1.0,location.set={"RJ"},location.rate_range={0.4199263066583453,1.3782426490797912},height=0.04383561643840045]:0.1610364558731)[&length_range={1.051781797365E-5,0.1787133239281},default.rate_95%_HPD={8.548533398945053E-4,9.999701183629223E-4},length_95%_HPD={2.091199927817E-5,0.09680837885337},default.rate_range={8.002136259912647E-4,9.999701183629223E-4},default.rate=9.255716604764448E-4,length=0.04358041251377076,posterior=0.6815,location.rate_95%_HPD={0.6002459882175656,1.0388661946821642},location.rate_median=0.814739008016363,height_median=0.18457070940613757,location.set.prob={1.6303904785196053E-4,0.9071900220102714,3.6683785766691124E-4,8.151952392598027E-5,0.054455041982554825,0.037743539577728864},height_range={0.10053548893900799,0.28717409229238294},location.rate=0.8199123353014786,height_95%_HPD={0.13211975854721703,0.23749461603710403},default.rate_median=9.278441278386576E-4,length_median=0.039201814445694996,location="RJ",location.prob=0.9071900220102714,location.set={"CentreWest","RJ","South","North","Southeast","Northeast"},location.rate_range={0.4199263066583453,1.3782426490797912},height=0.18468156658469648]:0.02580051351276)[&length_range={9.789857498332E-6,0.1397413251103},default.rate_95%_HPD={8.54486838926224E-4,9.999635770142521E-4},length_95%_HPD={8.535003213691E-4,0.08793992437115},default.rate_range={8.001584972796374E-4,9.999635770142521E-4},default.rate=9.252952216545013E-4,length=0.04548621912578723,posterior=0.7363611111111111,location.rate_95%_HPD={0.6008469452115024,1.0400999937471747},location.rate_median=0.8151847062415885,height_median=0.2199524084409315,location.set.prob={3.77230374589762E-4,0.49021087177939565,9.430759364744049E-4,3.3950733713078576E-4,0.3385265381568524,0.169602776415557},height_range={0.1758508226975215,0.29894655047667296},location.rate=0.8200429935313893,height_95%_HPD={0.18391582122749878,0.26144050268057994},default.rate_median=9.277809493443681E-4,length_median=0.04396375317892,location="RJ",location.prob=0.49021087177939565,location.set={"CentreWest","RJ","South","North","Southeast","Northeast"},location.rate_range={0.4199263066583453,1.3782426490797912},height=0.22194109537700896]:0.09138288488703)[&length_range={5.107780038704E-6,0.06314427314289},default.rate_95%_HPD={8.503597512502858E-4,9.993870525121067E-4},length_95%_HPD={5.107780038704E-6,0.02839571466303},default.rate_range={8.019224342287581E-4,9.998115258462348E-4},default.rate=9.221764618150648E-4,length=0.010326810886767639,posterior=0.08313888888888889,location.rate_95%_HPD={0.597885912050144,1.0375505109521563},location.rate_median=0.8133736679119508,height_median=0.277045581425876,location.set.prob={3.341129301703976E-4,6.682258603407952E-4,0.9989976612094889},height_range={0.255604392743771,0.32205547071123697},location.rate=0.8191873805961348,height_95%_HPD={0.26023994082966845,0.29970925761440237},default.rate_median=9.232715768171117E-4,length_median=0.007961413265421,location="Northeast",location.prob=0.9989976612094889,location.set={"RJ","Southeast","Northeast"},location.rate_range={0.44237803148758803,1.3058133782516244},height=0.27842251545067626]:0.02038580275529)[&length_range={3.60047042204E-4,0.230176084641},default.rate_95%_HPD={8.536070305615338E-4,9.999701183629223E-4},length_95%_HPD={0.004026415349474,0.06251473315547},default.rate_range={8.001584972796374E-4,9.999701183629223E-4},default.rate=9.24395463454794E-4,length=0.030045930484061147,posterior=0.9975833333333334,location.rate_95%_HPD={0.6089228052225318,1.048525471806728},location.rate_median=0.8160760388438056,height_median=0.2989326509942769,location.set.prob={8.353521009105338E-5,1.9491549021245788E-4,8.353521009105338E-5,0.9996380140896054},height_range={0.2688511956886821,0.373162759635734},location.rate=0.821097910329193,height_95%_HPD={0.278214675437121,0.32392782905881085},default.rate_median=9.267583052221028E-4,length_median=0.027241666532,location="Northeast",location.prob=0.9996380140896054,location.set={"RJ","North","Southeast","Northeast"},location.rate_range={0.4199263066583453,1.3782426490797912},height=0.3002727029803067]:0.009134509359457,115[&length_range={3.894156206385E-7,0.1054461481381},default.rate_95%_HPD={8.535417156658662E-4,9.999635770142521E-4},length_95%_HPD={3.894156206385E-7,0.02194574209149},default.rate_range={8.001584972796374E-4,9.999701183629223E-4},default.rate=9.243621626513629E-4,length=0.007422617768039593,location.rate_95%_HPD={0.6089697149275124,1.048525471806728},location.rate_median=0.8160049907200903,height_median=0.35065498914605087,location.set.prob={1.0},height_range={0.35065498914592264,0.350654989146154},location.rate=0.8210190234927494,height_95%_HPD={0.3506549891459988,0.35065498914610405},default.rate_median=9.267216800386625E-4,length_median=0.005096000056117,location="Northeast",location.prob=1.0,location.set={"Northeast"},location.rate_range={0.4199263066583453,1.3782426490797912},height=0.3506549891462046]:9.207936799602E-4)[&length_range={8.112711157748E-6,0.07368703018624},default.rate_95%_HPD={8.491191691346374E-4,9.99431202765129E-4},length_95%_HPD={2.123286251776E-5,0.02406862375687},default.rate_range={8.076046423642784E-4,9.99431202765129E-4},default.rate=9.19256820484868E-4,length=0.007661396868193909,posterior=0.011083333333333334,location.rate_95%_HPD={0.6043944408199774,1.0469484615127038},location.rate_median=0.8208938775496271,height_median=0.3546886461771579,location.set.prob={1.0},height_range={0.350657567150754,0.387639575994161},location.rate=0.8214132978051482,height_95%_HPD={0.350657567150754,0.3682782395145412},default.rate_median=9.215373734383887E-4,length_median=0.005344246977057,location="Northeast",location.prob=1.0,location.set={"Northeast"},location.rate_range={0.44237803148758803,1.1608734300487487},height=0.35652237374342993]:0.002813970061771,((((((((((606[&length_range={0.03256777728303,0.3023416782152},default.rate_95%_HPD={8.535417156658662E-4,9.999635770142521E-4},length_95%_HPD={0.0727968998786,0.1962284849038},default.rate_range={8.001584972796374E-4,9.999701183629223E-4},default.rate=9.243621626513629E-4,length=0.13371022425041437,location.rate_95%_HPD={0.6089697149275124,1.048525471806728},location.rate_median=0.8160049907200903,height_median=0.07671232876714396,location.set.prob={1.0},height_range={0.07671232876699197,0.0767123287672834},location.rate=0.8210190234927494,height_95%_HPD={0.07671232876706291,0.07671232876722117},default.rate_median=9.267216800386625E-4,length_median=0.13271311130245,location="Southeast",location.prob=1.0,location.set={"Southeast"},location.rate_range={0.4199263066583453,1.3782426490797912},height=0.07671232876714369]:0.1290906438121,(552[&length_range={0.01172268797983,0.2803117124183},default.rate_95%_HPD={8.535417156658662E-4,9.999635770142521E-4},length_95%_HPD={0.04020089902801,0.1733222484743},default.rate_range={8.001584972796374E-4,9.999701183629223E-4},default.rate=9.243621626513629E-4,length=0.10397955875178695,location.rate_95%_HPD={0.6089697149275124,1.048525471806728},location.rate_median=0.8160049907200903,height_median=0.11506849315082912,location.set.prob={1.0},height_range={0.11506849315068152,0.11506849315098366},location.rate=0.8210190234927494,height_95%_HPD={0.11506849315075657,0.11506849315090012},default.rate_median=9.267216800386625E-4,length_median=0.10039302605065001,location="Southeast",location.prob=1.0,location.set={"Southeast"},location.rate_range={0.4199263066583453,1.3782426490797912},height=0.11506849315082933]:0.08384154608434,523[&length_range={3.62304871912E-6,0.1431807068445},default.rate_95%_HPD={8.535417156658662E-4,9.999635770142521E-4},length_95%_HPD={0.001523211276587,0.0722836078739},default.rate_range={8.001584972796374E-4,9.999701183629223E-4},default.rate=9.243621626513629E-4,length=0.03384142103169141,location.rate_95%_HPD={0.6089697149275124,1.048525471806728},location.rate_median=0.8160049907200903,height_median=0.18904109589038842,location.set.prob={1.0},height_range={0.18904109589026158,0.1890410958905171},location.rate=0.8210190234927494,height_95%_HPD={0.1890410958903327,0.1890410958904446},default.rate_median=9.267216800386625E-4,length_median=0.03062915601096,location="Southeast",location.prob=1.0,location.set={"Southeast"},location.rate_range={0.4199263066583453,1.3782426490797912},height=0.18904109589038845]:0.009868943344779)[&length_range={6.339539250139E-6,0.09824251509698},default.rate_95%_HPD={8.518003461049547E-4,9.956421431236526E-4},length_95%_HPD={6.339539250139E-6,0.04152178420969},default.rate_range={8.020156960840056E-4,9.997764139726285E-4},default.rate=9.233874947462428E-4,length=0.015406102267655014,posterior=0.01988888888888889,location.rate_95%_HPD={0.619899453551208,1.0618997993282275},location.rate_median=0.8180966874509308,height_median=0.21263949653083666,location.set.prob={0.0013966480446927375,0.9986033519553073},height_range={0.1899916088770437,0.28160634205666135},location.rate=0.8250220949737874,height_95%_HPD={0.19269828864226668,0.2502196565223463},default.rate_median=9.242895029883123E-4,length_median=0.012100021910714999,location="Southeast",location.prob=0.9986033519553073,location.set={"RJ","Southeast"},location.rate_range={0.45606580949699044,1.1952035345310583},height=0.21597171388546874]:0.006892933344087)[&length_range={7.523577054997E-4,0.07905823425767},default.rate_95%_HPD={8.655247785121214E-4,9.868081912256888E-4},length_95%_HPD={7.523577054997E-4,0.04398235498156},default.rate_range={8.073337985690554E-4,9.951283220653786E-4},default.rate=9.254396364633185E-4,length=0.0178923185333681,posterior=0.001,location.rate_95%_HPD={0.6671766899051499,0.9641839523415567},location.rate_median=0.8314007163380077,height_median=0.22024102961572545,location.set.prob={1.0},height_range={0.19260560594468235,0.271538934652251},location.rate=0.8263735279591694,height_95%_HPD={0.19260560594468235,0.2527822584357837},default.rate_median=9.292721007001983E-4,length_median=0.0144444855339,location="Southeast",location.prob=1.0,location.set={"Southeast"},location.rate_range={0.6671766899051499,1.0797424858771723},height=0.22234790375002314]:0.04398235498156,(((((398[&length_range={2.905699533477E-5,0.2740901492609},default.rate_95%_HPD={8.535417156658662E-4,9.999635770142521E-4},length_95%_HPD={2.905699533477E-5,0.1486277724313},default.rate_range={8.001584972796374E-4,9.999701183629223E-4},default.rate=9.243621626513629E-4,length=0.07474985013464411,location.rate_95%_HPD={0.6089697149275124,1.048525471806728},location.rate_median=0.8160049907200903,height_median=0.06301369863012962,location.set.prob={1.0},height_range={0.06301369862999101,0.06301369863028128},location.rate=0.8210190234927494,height_95%_HPD={0.06301369863006168,0.06301369863019674},default.rate_median=9.267216800386625E-4,length_median=0.071798290162075,location="RJ",location.prob=1.0,location.set={"RJ"},location.rate_range={0.4199263066583453,1.3782426490797912},height=0.06301369863012939]:0.02546613047227,419[&length_range={0.04674142972315,0.332156842934},default.rate_95%_HPD={8.535417156658662E-4,9.999635770142521E-4},length_95%_HPD={0.0603411496995,0.2283374491834},default.rate_range={8.001584972796374E-4,9.999701183629223E-4},default.rate=9.243621626513629E-4,length=0.14429300001346293,location.rate_95%_HPD={0.6089697149275124,1.048525471806728},location.rate_median=0.8160049907200903,height_median=0.002739726027357059,location.set.prob={1.0},height_range={0.002739726027197964,0.0027397260275180413},location.rate=0.8210190234927494,height_95%_HPD={0.002739726027276901,0.0027397260274370505},default.rate_median=9.267216800386625E-4,length_median=0.1407023701505,location="RJ",location.prob=1.0,location.set={"RJ"},location.rate_range={0.4199263066583453,1.3782426490797912},height=0.002739726027357315]:0.08574010307504)[&length_range={2.196733794943E-5,0.2506333105457},default.rate_95%_HPD={8.566571574656803E-4,9.999701183629223E-4},length_95%_HPD={6.107143752705E-5,0.1281060294337},default.rate_range={8.008860514688848E-4,9.999701183629223E-4},default.rate=9.271822959359558E-4,length=0.056993753319385075,posterior=0.34280555555555553,location.rate_95%_HPD={0.6098881846386393,1.0443605921189136},location.rate_median=0.8169529855166403,height_median=0.10444010160237399,location.set.prob={4.0515355319666155E-4,0.996596710153148,8.913378170326554E-4,0.00210679847662264},height_range={0.06304275562546846,0.26019322347229995},location.rate=0.8217117710658016,height_95%_HPD={0.06304275562546846,0.16134947715367043},default.rate_median=9.299398616911147E-4,length_median=0.05135993317975,location="RJ",location.prob=0.996596710153148,location.set={"CentreWest","RJ","South","Southeast"},location.rate_range={0.4742192748492715,1.2734095880145768},height=0.10789035518814183]:0.06912936605341,(379[&length_range={1.215228902277E-5,0.2219803446818},default.rate_95%_HPD={8.535417156658662E-4,9.999635770142521E-4},length_95%_HPD={0.001770908291086,0.1403724669746},default.rate_range={8.001584972796374E-4,9.999701183629223E-4},default.rate=9.243621626513629E-4,length=0.06603123902885971,location.rate_95%_HPD={0.6089697149275124,1.048525471806728},location.rate_median=0.8160049907200903,height_median=0.1013698630138149,location.set.prob={1.0},height_range={0.10136986301367801,0.10136986301393919},location.rate=0.8210190234927494,height_95%_HPD={0.10136986301375056,0.10136986301387813},default.rate_median=9.267216800386625E-4,length_median=0.059509458819755,location="RJ",location.prob=1.0,location.set={"RJ"},location.rate_range={0.4199263066583453,1.3782426490797912},height=0.1013698630138141]:0.0511305055414,364[&length_range={2.279955478157E-4,0.2448188476664},default.rate_95%_HPD={8.535417156658662E-4,9.999635770142521E-4},length_95%_HPD={0.003019754113847,0.131595286653},default.rate_range={8.001584972796374E-4,9.999701183629223E-4},default.rate=9.243621626513629E-4,length=0.06223847553149945,location.rate_95%_HPD={0.6089697149275124,1.048525471806728},location.rate_median=0.8160049907200903,height_median=0.11506849315082934,location.set.prob={1.0},height_range={0.11506849315069123,0.11506849315097012},location.rate=0.8210190234927494,height_95%_HPD={0.1150684931507659,0.11506849315089074},default.rate_median=9.267216800386625E-4,length_median=0.056109746279689995,location="RJ",location.prob=1.0,location.set={"RJ"},location.rate_range={0.4199263066583453,1.3782426490797912},height=0.11506849315082938]:0.03743187540438)[&length_range={4.825178832185E-6,0.1723134895066},default.rate_95%_HPD={8.537861150740811E-4,9.99815579339809E-4},length_95%_HPD={4.825178832185E-6,0.08763224534343},default.rate_range={8.051034378478935E-4,9.999480256426576E-4},default.rate=9.247411785006265E-4,length=0.03202796311230429,posterior=0.10108333333333333,location.rate_95%_HPD={0.6032803720238594,1.033909377016488},location.rate_median=0.8152777000375881,height_median=0.15426369280968005,location.set.prob={0.9989007969222314,2.748007694421544E-4,8.244023083264633E-4},height_range={0.115860441268755,0.27161696636611804},location.rate=0.8188352471452985,height_95%_HPD={0.11747398071055404,0.2039504193655889},default.rate_median=9.271634750692838E-4,length_median=0.02380770864361,location="RJ",location.prob=0.9989007969222314,location.set={"RJ","South","Southeast"},location.rate_range={0.454062011037196,1.305622223700969},height=0.15782507896173603]:0.005108826600595)[&length_range={7.821499415087E-5,0.150471028934},default.rate_95%_HPD={8.592361114934249E-4,9.990806937699881E-4},length_95%_HPD={7.821499415087E-5,0.09263773836692},default.rate_range={8.030593555954605E-4,9.998365082527403E-4},default.rate=9.295100836885639E-4,length=0.04055138763174392,posterior=0.09344444444444444,location.rate_95%_HPD={0.6091365024565181,1.0393254753093},location.rate_median=0.8172457013293973,height_median=0.16857094704960704,location.set.prob={8.917954815695601E-4,0.996730083234245,5.945303210463733E-4,0.0017835909631391202},height_range={0.11829210938082746,0.25865527464276006},location.rate=0.8218908228712785,height_95%_HPD={0.12794376514429984,0.2145354619660384},default.rate_median=9.328180900044776E-4,length_median=0.036200585610995,location="RJ",location.prob=0.996730083234245,location.set={"CentreWest","RJ","South","Southeast"},location.rate_range={0.502251856111394,1.2494881936959448},height=0.17044524690558782]:0.02235054447323,(526[&length_range={4.530817613601E-4,0.2188814541363},default.rate_95%_HPD={8.535417156658662E-4,9.999635770142521E-4},length_95%_HPD={0.01862303131511,0.1279308205608},default.rate_range={8.001584972796374E-4,9.999701183629223E-4},default.rate=9.243621626513629E-4,length=0.06773854278977694,location.rate_95%_HPD={0.6089697149275124,1.048525471806728},location.rate_median=0.8160049907200903,height_median=0.14246575342463091,location.set.prob={1.0},height_range={0.14246575342449358,0.14246575342475482},location.rate=0.8210190234927494,height_95%_HPD={0.14246575342457157,0.14246575342469048},default.rate_median=9.267216800386625E-4,length_median=0.064829188305735,location="Southeast",location.prob=1.0,location.set={"Southeast"},location.rate_range={0.4199263066583453,1.3782426490797912},height=0.1424657534245864]:0.03024752469399,625[&length_range={0.05108888847807,0.3311041293959},default.rate_95%_HPD={8.535417156658662E-4,9.999635770142521E-4},length_95%_HPD={0.1127979278322,0.2209917787071},default.rate_range={8.001584972796374E-4,9.999701183629223E-4},default.rate=9.243621626513629E-4,length=0.16351661650262567,location.rate_95%_HPD={0.6089697149275124,1.048525471806728},location.rate_median=0.8160049907200903,height_median=0.03287671232874384,location.set.prob={1.0},height_range={0.03287671232857858,0.03287671232888856},location.rate=0.8210190234927494,height_95%_HPD={0.03287671232866163,0.03287671232882594},default.rate_median=9.267216800386625E-4,length_median=0.16076522404875,location="Southeast",location.prob=1.0,location.set={"Southeast"},location.rate_range={0.4199263066583453,1.3782426490797912},height=0.03287671232874349]:0.1398365657899)[&length_range={2.91841997809E-5,0.1002600869245},default.rate_95%_HPD={8.571143323907969E-4,9.98892700235033E-4},length_95%_HPD={2.91841997809E-5,0.04905733043154},default.rate_range={8.13423575343167E-4,9.98892700235033E-4},default.rate=9.218424263290697E-4,length=0.018106075304174466,posterior=0.009777777777777778,location.rate_95%_HPD={0.623099999546967,1.0434266293944434},location.rate_median=0.8160201378372303,height_median=0.1975487077661222,location.set.prob={1.0},height_range={0.15053424386586645,0.27311835274055973},location.rate=0.8237428414709398,height_95%_HPD={0.1616791583932773,0.24217982422386436},default.rate_median=9.218228955861483E-4,length_median=0.013293773077935,location="Southeast",location.prob=1.0,location.set={"Southeast"},location.rate_range={0.5202194745097936,1.1704246775148923},height=0.1974928597645955]:0.00724646151042)[&length_range={0.009388139765801,0.03900015924784},default.rate_95%_HPD={9.193343770912702E-4,9.721485028713737E-4},length_95%_HPD={0.009388139765801,0.03900015924784},default.rate_range={9.193343770912702E-4,9.721485028713737E-4},default.rate=9.384972371448346E-4,length=0.022901390035896998,posterior=8.333333333333333E-5,location.rate_95%_HPD={0.6724542629348281,0.9713676912599529},location.rate_median=0.8849831149227125,height_median=0.1880849171631565,location.set.prob={0.3333333333333333,0.6666666666666666},height_range={0.17995973962900697,0.23428569951368194},location.rate=0.8429350230391645,height_95%_HPD={0.17995973962900697,0.23428569951368194},default.rate_median=9.240088314718604E-4,length_median=0.02031587109405,location="Southeast",location.prob=0.6666666666666666,location.set={"RJ","Southeast"},location.rate_range={0.6724542629348281,0.9713676912599529},height=0.2007767854352818]:0.03900015924784,((601[&length_range={0.01992208339757,0.2251803951036},default.rate_95%_HPD={8.535417156658662E-4,9.999635770142521E-4},length_95%_HPD={0.0640266227437,0.156022041574},default.rate_range={8.001584972796374E-4,9.999701183629223E-4},default.rate=9.243621626513629E-4,length=0.10894624836440776,location.rate_95%_HPD={0.6089697149275124,1.048525471806728},location.rate_median=0.8160049907200903,height_median=0.07397260273978629,location.set.prob={1.0},height_range={0.07397260273963047,0.073972602739934},location.rate=0.8210190234927494,height_95%_HPD={0.07397260273971185,0.07397260273986206},default.rate_median=9.267216800386625E-4,length_median=0.10787070969085,location="Southeast",location.prob=1.0,location.set={"Southeast"},location.rate_range={0.4199263066583453,1.3782426490797912},height=0.07397260273978624]:0.1240063227182,((605[&length_range={0.01410243580054,0.2398173778114},default.rate_95%_HPD={8.535417156658662E-4,9.999635770142521E-4},length_95%_HPD={0.05850400276247,0.152482870254},default.rate_range={8.001584972796374E-4,9.999701183629223E-4},default.rate=9.243621626513629E-4,length=0.10552061827702708,location.rate_95%_HPD={0.6089697149275124,1.048525471806728},location.rate_median=0.8160049907200903,height_median=0.07397260273978629,location.set.prob={1.0},height_range={0.0739726027396379,0.073972602739934},location.rate=0.8210190234927494,height_95%_HPD={0.07397260273971173,0.07397260273985912},default.rate_median=9.267216800386625E-4,length_median=0.10479285648924999,location="Southeast",location.prob=1.0,location.set={"Southeast"},location.rate_range={0.4199263066583453,1.3782426490797912},height=0.07397260273978581]:0.09373151244893,235[&length_range={0.01348199950503,0.2944211703974},default.rate_95%_HPD={8.535417156658662E-4,9.999635770142521E-4},length_95%_HPD={0.0769836902582,0.1952464686726},default.rate_range={8.001584972796374E-4,9.999701183629223E-4},default.rate=9.243621626513629E-4,length=0.13543626959670435,location.rate_95%_HPD={0.6089697149275124,1.048525471806728},location.rate_median=0.8160049907200903,height_median=0.027397260274028556,location.set.prob={1.0},height_range={0.027397260273887003,0.027397260274174995},location.rate=0.8210190234927494,height_95%_HPD={0.0273972602739484,0.02739726027410827},default.rate_median=9.267216800386625E-4,length_median=0.1365478782276,location="CentreWest",location.prob=1.0,location.set={"CentreWest"},location.rate_range={0.4199263066583453,1.3782426490797912},height=0.027397260274028615]:0.1403068549147)[&length_range={1.320692870818E-5,0.1119709978548},default.rate_95%_HPD={8.517420278604532E-4,9.999635770142521E-4},length_95%_HPD={1.320692870818E-5,0.05016520953909},default.rate_range={8.001584972796374E-4,9.999635770142521E-4},default.rate=9.236604862703608E-4,length=0.017977121766588486,posterior=0.12305555555555556,location.rate_95%_HPD={0.6181383358111009,1.0444295335500542},location.rate_median=0.8216705845937822,height_median=0.16296151359726407,location.set.prob={0.004740406320541761,0.9950338600451467,2.257336343115124E-4},height_range={0.08807503854031196,0.24960324033227105},location.rate=0.8264532034732028,height_95%_HPD={0.11933555067598917,0.204965044511499},default.rate_median=9.260875109068271E-4,length_median=0.014039859829475,location="Southeast",location.prob=0.9950338600451467,location.set={"CentreWest","Southeast","Northeast"},location.rate_range={0.4938381212177541,1.305622223700969},height=0.16373756634454595]:0.008781442379437,(551[&length_range={0.004000361373671,0.1836209541542},default.rate_95%_HPD={8.535417156658662E-4,9.999635770142521E-4},length_95%_HPD={0.02408328277884,0.1069331250163},default.rate_range={8.001584972796374E-4,9.999701183629223E-4},default.rate=9.243621626513629E-4,length=0.06349207985293295,location.rate_95%_HPD={0.6089697149275124,1.048525471806728},location.rate_median=0.8160049907200903,height_median=0.11780821917818682,location.set.prob={1.0},height_range={0.11780821917803808,0.11780821917831003},location.rate=0.8210190234927494,height_95%_HPD={0.11780821917812895,0.11780821917824413},default.rate_median=9.267216800386625E-4,length_median=0.06219124946127,location="Southeast",location.prob=1.0,location.set={"Southeast"},location.rate_range={0.4199263066583453,1.3782426490797912},height=0.11780821917818678]:0.04401274822712,613[&length_range={0.004992726989949,0.2071413428756},default.rate_95%_HPD={8.535417156658662E-4,9.999635770142521E-4},length_95%_HPD={0.03963864461804,0.1371291129959},default.rate_range={8.001584972796374E-4,9.999701183629223E-4},default.rate=9.243621626513629E-4,length=0.08793745659482674,location.rate_95%_HPD={0.6089697149275124,1.048525471806728},location.rate_median=0.8160049907200903,height_median=0.082191780822086,location.set.prob={1.0},height_range={0.08219178082195461,0.08219178082222606},location.rate=0.8210190234927494,height_95%_HPD={0.08219178082202,0.08219178082215095},default.rate_median=9.267216800386625E-4,length_median=0.087750347688135,location="Southeast",location.prob=1.0,location.set={"Southeast"},location.rate_range={0.4199263066583453,1.3782426490797912},height=0.08219178082208604]:0.07962918658322)[&length_range={1.162520914638E-5,0.09017683322146},default.rate_95%_HPD={8.509924555385107E-4,9.98938409409653E-4},length_95%_HPD={1.162520914638E-5,0.04539443407876},default.rate_range={8.02460818987951E-4,9.999635770142521E-4},default.rate=9.228566288403774E-4,length=0.016273933851817392,posterior=0.15633333333333332,location.rate_95%_HPD={0.6151663846741855,1.0485053770273742},location.rate_median=0.8116084609698295,height_median=0.17078016204643334,location.set.prob={1.0},height_range={0.1218085805518141,0.24696605862045695},location.rate=0.817179122695721,height_95%_HPD={0.1359727949445847,0.20848884917731003},default.rate_median=9.248750823788559E-4,length_median=0.012256728926745,location="Southeast",location.prob=1.0,location.set={"Southeast"},location.rate_range={0.4199263066583453,1.2769658285100023},height=0.17150240980846593]:0.01466459016285)[&length_range={1.791858528138E-6,0.11351798004},default.rate_95%_HPD={8.548058787552824E-4,9.999701183629223E-4},length_95%_HPD={1.791858528138E-6,0.0463779041159},default.rate_range={8.030593555954605E-4,9.999701183629223E-4},default.rate=9.244459480957573E-4,length=0.016135605876286374,posterior=0.156,location.rate_95%_HPD={0.6168914835067639,1.048450499527415},location.rate_median=0.8193933714744979,height_median=0.18674906951418932,location.set.prob={3.5612535612535614E-4,0.9996438746438746},height_range={0.1311305291356843,0.26082257490334587},location.rate=0.8254254245933477,height_95%_HPD={0.15269692862119988,0.2246249419501889},default.rate_median=9.267639462128768E-4,length_median=0.012105792921264999,location="Southeast",location.prob=0.9996438746438746,location.set={"CentreWest","Southeast"},location.rate_range={0.4199263066583453,1.2734095880145768},height=0.18777835865096196]:0.02149336788979)[&length_range={1.568303551303E-4,0.1534294539487},default.rate_95%_HPD={8.522113366355725E-4,9.989748737045025E-4},length_95%_HPD={0.001404094948723,0.0677301795259},default.rate_range={8.001584972796374E-4,9.999701183629223E-4},default.rate=9.236264581935697E-4,length=0.030872889216035572,posterior=0.7728333333333334,location.rate_95%_HPD={0.6151468727656024,1.051838339450857},location.rate_median=0.8188042702281257,height_median=0.19914772412589465,location.set.prob={0.00222845230393214,2.1565667457407807E-4,3.5942779095679676E-5,3.5942779095679676E-5,0.997412119905111,7.188555819135935E-5},height_range={0.1336802587302851,0.2956456861090492},location.rate=0.8241547284786084,height_95%_HPD={0.16333498173286803,0.2399275444348586},default.rate_median=9.257474102447791E-4,length_median=0.027429411585949998,location="Southeast",location.prob=0.997412119905111,location.set={"CentreWest","RJ","South","North","Southeast","Northeast"},location.rate_range={0.4199263066583453,1.3782426490797912},height=0.20030272488531214]:0.01481185377227,(((538[&length_range={0.01292844558994,0.3038194611195},default.rate_95%_HPD={8.535417156658662E-4,9.999635770142521E-4},length_95%_HPD={0.05248712199851,0.2053884849837},default.rate_range={8.001584972796374E-4,9.999701183629223E-4},default.rate=9.243621626513629E-4,length=0.1246697007817526,location.rate_95%_HPD={0.6089697149275124,1.048525471806728},location.rate_median=0.8160049907200903,height_median=0.0958904109588728,location.set.prob={1.0},height_range={0.09589041095871159,0.09589041095902562},location.rate=0.8210190234927494,height_95%_HPD={0.09589041095879758,0.09589041095895046},default.rate_median=9.267216800386625E-4,length_median=0.11863237661420001,location="Southeast",location.prob=1.0,location.set={"Southeast"},location.rate_range={0.4199263066583453,1.3782426490797912},height=0.0958904109588728]:0.09806013944224,401[&length_range={0.01204060344629,0.2852113048674},default.rate_95%_HPD={8.535417156658662E-4,9.999635770142521E-4},length_95%_HPD={0.04649971230527,0.2140758062372},default.rate_range={8.001584972796374E-4,9.999701183629223E-4},default.rate=9.243621626513629E-4,length=0.12605960663946889,location.rate_95%_HPD={0.6089697149275124,1.048525471806728},location.rate_median=0.8160049907200903,height_median=0.05205479452069989,location.set.prob={1.0},height_range={0.05205479452055639,0.052054794520840386},location.rate=0.8210190234927494,height_95%_HPD={0.05205479452062278,0.052054794520776215},default.rate_median=9.267216800386625E-4,length_median=0.12269642160425001,location="RJ",location.prob=1.0,location.set={"RJ"},location.rate_range={0.4199263066583453,1.3782426490797912},height=0.052054794520699936]:0.1418957558804)[&length_range={9.704085565226E-5,0.1591754871085},default.rate_95%_HPD={8.470910540199318E-4,9.923375743139825E-4},length_95%_HPD={9.704085565226E-5,0.1006343423538},default.rate_range={8.23990112823869E-4,9.983489999623066E-4},default.rate=9.258939417297046E-4,length=0.043972678863038905,posterior=0.0035833333333333333,location.rate_95%_HPD={0.650936882825906,1.0493907029304432},location.rate_median=0.8366924212206787,height_median=0.18286901218444107,location.set.prob={0.007751937984496124,0.18604651162790697,0.06201550387596899,0.7441860465116279},height_range={0.1101361821573239,0.2861022167652229},location.rate=0.8402677608042867,height_95%_HPD={0.13486802985960045,0.24342978985641056},default.rate_median=9.258060678070629E-4,length_median=0.03970731021468,location="Southeast",location.prob=0.7441860465116279,location.set={"CentreWest","RJ","South","Southeast"},location.rate_range={0.5902685354408268,1.15128936665466},height=0.18432345588592833]:0.009720543192838,295[&length_range={7.391408680939E-4,0.1678542473978},default.rate_95%_HPD={8.535417156658662E-4,9.999635770142521E-4},length_95%_HPD={0.008497429304221,0.09333794258143},default.rate_range={8.001584972796374E-4,9.999701183629223E-4},default.rate=9.243621626513629E-4,length=0.04897050299848191,location.rate_95%_HPD={0.6089697149275124,1.048525471806728},location.rate_median=0.8160049907200903,height_median=0.17808219178095896,location.set.prob={1.0},height_range={0.1780821917808295,0.17808219178109108},location.rate=0.8210190234927494,height_95%_HPD={0.17808219178090096,0.17808219178101398},default.rate_median=9.267216800386625E-4,length_median=0.046014299701425,location="Southeast",location.prob=1.0,location.set={"Southeast"},location.rate_range={0.4199263066583453,1.3782426490797912},height=0.17808219178095885]:0.02558890181299)[&length_range={2.532034934771E-4,0.03662959887059},default.rate_95%_HPD={8.911974120508889E-4,9.240088314718604E-4},length_95%_HPD={2.532034934771E-4,0.03662959887059},default.rate_range={8.911974120508889E-4,9.240088314718604E-4},default.rate=9.045077365072398E-4,length=0.018308331125512365,posterior=8.333333333333333E-5,location.rate_95%_HPD={0.6724542629348281,0.9299046897733568},location.rate_median=0.7496664770548968,height_median=0.20367109359391783,location.set.prob={1.0},height_range={0.19949763936046683,0.21354348652263122},location.rate=0.7840084765876939,height_95%_HPD={0.19949763936046683,0.21354348652263122},default.rate_median=8.983169659989697E-4,length_median=0.01804219101247,location="Southeast",location.prob=1.0,location.set={"Southeast"},location.rate_range={0.6724542629348281,0.9299046897733568},height=0.20557073982567195]:2.532034934771E-4,525[&length_range={0.003095037995982,0.2209821008438},default.rate_95%_HPD={8.535417156658662E-4,9.999635770142521E-4},length_95%_HPD={0.02825747327,0.1377548707575},default.rate_range={8.001584972796374E-4,9.999701183629223E-4},default.rate=9.243621626513629E-4,length=0.0839036859658383,location.rate_95%_HPD={0.6089697149275124,1.048525471806728},location.rate_median=0.8160049907200903,height_median=0.13424657534255857,location.set.prob={1.0},height_range={0.1342465753424265,0.13424657534271234},location.rate=0.8210190234927494,height_95%_HPD={0.13424657534249385,0.13424657534262407},default.rate_median=9.267216800386625E-4,length_median=0.083547064792625,location="Southeast",location.prob=1.0,location.set={"Southeast"},location.rate_range={0.4199263066583453,1.3782426490797912},height=0.1342465753425246]:0.06967772174487)[&length_range={0.005267831648372,0.00886648214279},default.rate_95%_HPD={8.983169659989697E-4,9.654550360772468E-4},length_95%_HPD={0.005267831648372,0.00886648214279},default.rate_range={8.983169659989697E-4,9.654550360772468E-4},default.rate=9.29260277849359E-4,length=0.006635772399491667,posterior=8.333333333333333E-5,location.rate_95%_HPD={0.6724542629348281,0.9304884575714115},location.rate_median=0.9299046897733568,height_median=0.20960054315659202,location.set.prob={1.0},height_range={0.20392429708739496,0.21753983037293684},location.rate=0.8442824700931988,height_95%_HPD={0.20392429708739496,0.21753983037293684},default.rate_median=9.240088314718604E-4,length_median=0.005773003407313,location="Southeast",location.prob=1.0,location.set={"Southeast"},location.rate_range={0.6724542629348281,0.9304884575714115},height=0.21035489020564127]:0.00886648214279)[&default.rate=9.240088314718604E-4,length=0.006169119646662,posterior=2.777777777777778E-5,location="Southeast",location.prob=1.0,location.set={"Southeast"},location.set.prob={1.0},height=0.21279077923018497,location.rate=0.6724542629348281]:0.006169119646662)[&default.rate=9.240088314718604E-4,length=0.02828961289185,posterior=2.777777777777778E-5,location="Southeast",location.prob=1.0,location.set={"Southeast"},location.set.prob={1.0},height=0.21895989887684697,location.rate=0.6724542629348281]:0.02828961289185,(529[&length_range={0.0120638039431,0.2540608654805},default.rate_95%_HPD={8.535417156658662E-4,9.999635770142521E-4},length_95%_HPD={0.04833643605308,0.1680428965256},default.rate_range={8.001584972796374E-4,9.999701183629223E-4},default.rate=9.243621626513629E-4,length=0.10722663303013108,location.rate_95%_HPD={0.6089697149275124,1.048525471806728},location.rate_median=0.8160049907200903,height_median=0.09315068493151546,location.set.prob={1.0},height_range={0.09315068493134954,0.09315068493165624},location.rate=0.8210190234927494,height_95%_HPD={0.09315068493143991,0.09315068493158896},default.rate_median=9.267216800386625E-4,length_median=0.10655715969575,location="Southeast",location.prob=1.0,location.set={"Southeast"},location.rate_range={0.4199263066583453,1.3782426490797912},height=0.09315068493151547]:0.1520015059274,546[&length_range={0.01492958951995,0.2884929125875},default.rate_95%_HPD={8.535417156658662E-4,9.999635770142521E-4},length_95%_HPD={0.04831545585929,0.1612635038153},default.rate_range={8.001584972796374E-4,9.999701183629223E-4},default.rate=9.243621626513629E-4,length=0.10462961541573579,location.rate_95%_HPD={0.6089697149275124,1.048525471806728},location.rate_median=0.8160049907200903,height_median=0.12054794520554418,location.set.prob={1.0},height_range={0.12054794520540058,0.12054794520569301},location.rate=0.8210190234927494,height_95%_HPD={0.12054794520546963,0.12054794520561529},default.rate_median=9.267216800386625E-4,length_median=0.10243033021629999,location="Southeast",location.prob=1.0,location.set={"Southeast"},location.rate_range={0.4199263066583453,1.3782426490797912},height=0.12054794520554418]:0.1246042456533)[&length_range={1.097432220223E-5,0.1006622396473},default.rate_95%_HPD={8.560025651645068E-4,9.965727488930737E-4},length_95%_HPD={1.097432220223E-5,0.05134125484168},default.rate_range={8.039650999644427E-4,9.999480256426576E-4},default.rate=9.28639647339475E-4,length=0.01829508620820274,posterior=0.019,location.rate_95%_HPD={0.6275293851940602,1.0696307284221551},location.rate_median=0.8240193500752387,height_median=0.20184565560445022,location.set.prob={0.0014619883040935672,0.9985380116959064},height_range={0.1521238555379802,0.27469063422539897},location.rate=0.8298959932350217,height_95%_HPD={0.162765113471259,0.2508588150054909},default.rate_median=9.31251908742313E-4,length_median=0.013801208496509999,location="Southeast",location.prob=0.9985380116959064,location.set={"South","Southeast"},location.rate_range={0.492831578424752,1.1860562211767958},height=0.20355010347348457]:0.002097320909856)[&default.rate=9.240088314718604E-4,length=0.002535815792086,posterior=2.777777777777778E-5,location="Southeast",location.prob=1.0,location.set={"Southeast"},location.set.prob={1.0},height=0.24724951176869697,location.rate=0.6724542629348281]:0.002535815792086)[&default.rate=9.240088314718604E-4,length=0.004854555619676,posterior=2.777777777777778E-5,location="Southeast",location.prob=1.0,location.set={"Southeast"},location.set.prob={1.0},height=0.24978532756078298,location.rate=0.6724542629348281]:0.004854555619676,299[&length_range={3.891704152714E-6,0.2123547647796},default.rate_95%_HPD={8.535417156658662E-4,9.999635770142521E-4},length_95%_HPD={0.002100870631871,0.1068133575185},default.rate_range={8.001584972796374E-4,9.999701183629223E-4},default.rate=9.243621626513629E-4,length=0.06060696930801376,location.rate_95%_HPD={0.6089697149275124,1.048525471806728},location.rate_median=0.8160049907200903,height_median=0.22739726027407398,location.set.prob={1.0},height_range={0.22739726027394658,0.22739726027420687},location.rate=0.8210190234927494,height_95%_HPD={0.22739726027401586,0.22739726027413198},default.rate_median=9.267216800386625E-4,length_median=0.065221849435075,location="North",location.prob=1.0,location.set={"North"},location.rate_range={0.4199263066583453,1.3782426490797912},height=0.22739726027418836]:0.02724262290642)[&default.rate=9.240088314718604E-4,length=0.04192420689386,posterior=2.777777777777778E-5,location="Southeast",location.prob=1.0,location.set={"Southeast"},location.set.prob={1.0},height=0.25463988318045894,location.rate=0.6724542629348281]:0.04192420689386,434[&length_range={1.507970525777E-5,0.1371777383942},default.rate_95%_HPD={8.535417156658662E-4,9.999635770142521E-4},length_95%_HPD={0.001044529761,0.05624789827508},default.rate_range={8.001584972796374E-4,9.999701183629223E-4},default.rate=9.243621626513629E-4,length=0.025853252528800066,location.rate_95%_HPD={0.6089697149275124,1.048525471806728},location.rate_median=0.8160049907200903,height_median=0.2712328767124744,location.set.prob={1.0},height_range={0.2712328767123553,0.27123287671258406},location.rate=0.8210190234927494,height_95%_HPD={0.2712328767124217,0.2712328767125291},default.rate_median=9.267216800386625E-4,length_median=0.023253287273685,location="Northeast",location.prob=1.0,location.set={"Northeast"},location.rate_range={0.4199263066583453,1.3782426490797912},height=0.2712328767124022]:0.02533121336187)[&default.rate=9.240088314718604E-4,length=0.004198121428574,posterior=2.777777777777778E-5,location="Northeast",location.prob=1.0,location.set={"Northeast"},location.set.prob={1.0},height=0.29656409007431894,location.rate=0.6724542629348281]:0.004198121428574,(291[&length_range={9.071209438088E-5,0.2067335414376},default.rate_95%_HPD={8.535417156658662E-4,9.999635770142521E-4},length_95%_HPD={4.326172460805E-4,0.05045376997192},default.rate_range={8.001584972796374E-4,9.999701183629223E-4},default.rate=9.243621626513629E-4,length=0.022131396397746198,location.rate_95%_HPD={0.6089697149275124,1.048525471806728},location.rate_median=0.8160049907200903,height_median=0.29041095890420365,location.set.prob={1.0},height_range={0.29041095890408836,0.290410958904311},location.rate=0.8210190234927494,height_95%_HPD={0.29041095890415,0.29041095890425694},default.rate_median=9.267216800386625E-4,length_median=0.019079068012800002,location="Northeast",location.prob=1.0,location.set={"Northeast"},location.rate_range={0.4199263066583453,1.3782426490797912},height=0.2904109589041449]:0.008579200000922,(127[&length_range={1.96109153059E-4,0.1510479734497},default.rate_95%_HPD={8.535417156658662E-4,9.999635770142521E-4},length_95%_HPD={0.001453744519121,0.06755579628415},default.rate_range={8.001584972796374E-4,9.999701183629223E-4},default.rate=9.243621626513629E-4,length=0.03269867911801745,location.rate_95%_HPD={0.6089697149275124,1.048525471806728},location.rate_median=0.8160049907200903,height_median=0.2465753424658031,location.set.prob={1.0},height_range={0.2465753424656734,0.24657534246591406},location.rate=0.8210190234927494,height_95%_HPD={0.24657534246574797,0.246575342465857},default.rate_median=9.267216800386625E-4,length_median=0.029922698550394998,location="Northeast",location.prob=1.0,location.set={"Northeast"},location.rate_range={0.4199263066583453,1.3782426490797912},height=0.24657534246580326]:0.03717203636716,514[&length_range={1.518625219762E-4,0.1786191548584},default.rate_95%_HPD={8.535417156658662E-4,9.999635770142521E-4},length_95%_HPD={0.01061634817621,0.1052737473971},default.rate_range={8.001584972796374E-4,9.999701183629223E-4},default.rate=9.243621626513629E-4,length=0.058579039953783975,location.rate_95%_HPD={0.6089697149275124,1.048525471806728},location.rate_median=0.8160049907200903,height_median=0.1945205479453309,location.set.prob={1.0},height_range={0.19452054794520307,0.19452054794543994},location.rate=0.8210190234927494,height_95%_HPD={0.194520547945275,0.19452054794538703},default.rate_median=9.267216800386625E-4,length_median=0.056271502546384994,location="Northeast",location.prob=1.0,location.set={"Northeast"},location.rate_range={0.4199263066583453,1.3782426490797912},height=0.19452054794523777]:0.08922683088763)[&length_range={2.703660256118E-5,0.07535889290401},default.rate_95%_HPD={8.557813253282427E-4,9.93880579179757E-4},length_95%_HPD={2.703660256118E-5,0.0438205213974},default.rate_range={8.124153833326773E-4,9.997244894440346E-4},default.rate=9.254952626264536E-4,length=0.01581264903538137,posterior=0.018166666666666668,location.rate_95%_HPD={0.6118437226041359,1.0278433138583583},location.rate_median=0.819471952253606,height_median=0.2642385745684195,location.set.prob={1.0},height_range={0.2473125186713,0.31451846015119267},location.rate=0.8240061203820039,height_95%_HPD={0.2473125186713,0.285178884776465},default.rate_median=9.270412141764019E-4,length_median=0.01293066474646,location="Northeast",location.prob=1.0,location.set={"Northeast"},location.rate_range={0.4824504831908098,1.3782426490797912},height=0.26549284726647565]:0.01524278007217)[&length_range={3.910873618599E-4,0.009712966523272},default.rate_95%_HPD={8.553655166335203E-4,9.240088314718604E-4},length_95%_HPD={3.910873618599E-4,0.009712966523272},default.rate_range={8.553655166335203E-4,9.240088314718604E-4},default.rate=8.848017887279997E-4,length=0.004165652027668225,posterior=1.1111111111111112E-4,location.rate_95%_HPD={0.6724542629348281,1.1092955624520786},location.rate_median=0.9095512603369411,height_median=0.3007054107011273,location.set.prob={1.0},height_range={0.29612095920807013,0.3108419663242559},location.rate=0.9002130865151973,height_95%_HPD={0.29612095920807013,0.3108419663242559},default.rate_median=8.79916403403309E-4,length_median=0.0032792771127704997,location="Northeast",location.prob=1.0,location.set={"Northeast"},location.rate_range={0.6724542629348281,1.1092955624520786},height=0.30209343673364514]:0.001772052597795)[&default.rate=9.240088314718604E-4,length=0.005896541973235,posterior=2.777777777777778E-5,location="Northeast",location.prob=1.0,location.set={"Northeast"},location.set.prob={1.0},height=0.30076221150289295,location.rate=0.6724542629348281]:0.005896541973235,(288[&length_range={0.004443517466914,0.1529513137892},default.rate_95%_HPD={8.535417156658662E-4,9.999635770142521E-4},length_95%_HPD={0.04972253088217,0.088784574803},default.rate_range={8.001584972796374E-4,9.999701183629223E-4},default.rate=9.243621626513629E-4,length=0.06562492901192611,location.rate_95%_HPD={0.6089697149275124,1.048525471806728},location.rate_median=0.8160049907200903,height_median=0.2054794520547602,location.set.prob={1.0},height_range={0.20547945205464635,0.20547945205486934},location.rate=0.8210190234927494,height_95%_HPD={0.20547945205470503,0.205479452054814},default.rate_median=9.267216800386625E-4,length_median=0.06365133289301,location="Northeast",location.prob=1.0,location.set={"Northeast"},location.rate_range={0.4199263066583453,1.3782426490797912},height=0.20547945205466014]:0.06247487986145,425[&length_range={1.333508194978E-5,0.1165381698797},default.rate_95%_HPD={8.535417156658662E-4,9.999635770142521E-4},length_95%_HPD={3.105368879029E-4,0.039127083148},default.rate_range={8.001584972796374E-4,9.999701183629223E-4},default.rate=9.243621626513629E-4,length=0.017069810663035846,location.rate_95%_HPD={0.6089697149275124,1.048525471806728},location.rate_median=0.8160049907200903,height_median=0.2547945205481029,location.set.prob={1.0},height_range={0.25479452054799034,0.25479452054820934},location.rate=0.8210190234927494,height_95%_HPD={0.25479452054804796,0.2547945205481561},default.rate_median=9.267216800386625E-4,length_median=0.014713479756474999,location="Northeast",location.prob=1.0,location.set={"Northeast"},location.rate_range={0.4199263066583453,1.3782426490797912},height=0.2547945205479778]:0.01315981136811)[&length_range={2.074950929409E-6,0.1457707283685},default.rate_95%_HPD={8.533489356967335E-4,9.999667935320232E-4},length_95%_HPD={8.819477785289E-4,0.05742064848462},default.rate_range={8.001584972796374E-4,9.999701183629223E-4},default.rate=9.24197235749128E-4,length=0.026114078520267703,posterior=0.9733888888888889,location.rate_95%_HPD={0.6086077831782699,1.048525471806728},location.rate_median=0.8161274278333934,height_median=0.269207220362604,location.set.prob={2.8537183950687746E-5,2.8537183950687746E-5,1.1414873580275098E-4,0.9998287768962959},height_range={0.25480785563002595,0.34273593820027703},location.rate=0.8210448758737194,height_95%_HPD={0.2553093132570923,0.29199564580174725},default.rate_median=9.265045348310131E-4,length_median=0.023214767162145,location="Northeast",location.prob=0.9998287768962959,location.set={"South","RJ","North","Northeast"},location.rate_range={0.4199263066583453,1.3782426490797912},height=0.2712514668484472]:0.03870442155994)[&default.rate=9.240088314718604E-4,length=0.0100868296404,posterior=2.777777777777778E-5,location="Northeast",location.prob=1.0,location.set={"Northeast"},location.set.prob={1.0},height=0.306658753476128,location.rate=0.6724542629348281]:0.0100868296404,294[&length_range={5.540903619261E-8,0.09280520545085},default.rate_95%_HPD={8.535417156658662E-4,9.999635770142521E-4},length_95%_HPD={5.540903619261E-8,0.03416480766882},default.rate_range={8.001584972796374E-4,9.999701183629223E-4},default.rate=9.243621626513629E-4,length=0.011771060464134684,location.rate_95%_HPD={0.6089697149275124,1.048525471806728},location.rate_median=0.8160049907200903,height_median=0.293150684931561,location.set.prob={1.0},height_range={0.2931506849314501,0.29315068493167185},location.rate=0.8210190234927494,height_95%_HPD={0.29315068493150753,0.29315068493161456},default.rate_median=9.267216800386625E-4,length_median=0.0083933293267545,location="Northeast",location.prob=1.0,location.set={"Northeast"},location.rate_range={0.4199263066583453,1.3782426490797912},height=0.2931506849314966]:0.02359489818499)[&default.rate=9.240088314718604E-4,length=0.003206174517915,posterior=2.777777777777778E-5,location="Northeast",location.prob=1.0,location.set={"Northeast"},location.set.prob={1.0},height=0.316745583116528,location.rate=0.6724542629348281]:0.003206174517915,108[&length_range={0.005850180134766,0.2968949161679},default.rate_95%_HPD={8.535417156658662E-4,9.999635770142521E-4},length_95%_HPD={0.01899710392647,0.09991045061951},default.rate_range={8.001584972796374E-4,9.999701183629223E-4},default.rate=9.243621626513629E-4,length=0.05916682287404692,location.rate_95%_HPD={0.6089697149275124,1.048525471806728},location.rate_median=0.8160049907200903,height_median=0.2794520547945467,location.set.prob={1.0},height_range={0.279452054794398,0.2794520547946726},location.rate=0.8210190234927494,height_95%_HPD={0.279452054794492,0.279452054794601},default.rate_median=9.267216800386625E-4,length_median=0.056515001666,location="Northeast",location.prob=1.0,location.set={"Northeast"},location.rate_range={0.4199263066583453,1.3782426490797912},height=0.27945205479446417]:0.04049970283992)[&default.rate=9.240088314718604E-4,length=0.005341109535839,posterior=2.777777777777778E-5,location="Northeast",location.prob=1.0,location.set={"Northeast"},location.set.prob={1.0},height=0.31995175763444295,location.rate=0.6724542629348281]:0.005341109535839,(302[&length_range={5.137815447971E-4,0.2178390785958},default.rate_95%_HPD={8.535417156658662E-4,9.999635770142521E-4},length_95%_HPD={0.005411318669286,0.06826908700902},default.rate_range={8.001584972796374E-4,9.999701183629223E-4},default.rate=9.243621626513629E-4,length=0.03264498227380236,location.rate_95%_HPD={0.6089697149275124,1.048525471806728},location.rate_median=0.8160049907200903,height_median=0.2849315068492615,location.set.prob={1.0},height_range={0.28493150684914403,0.28493150684936847},location.rate=0.8210190234927494,height_95%_HPD={0.2849315068492079,0.284931506849315},default.rate_median=9.267216800386625E-4,length_median=0.03008319468536,location="Northeast",location.prob=1.0,location.set={"Northeast"},location.rate_range={0.4199263066583453,1.3782426490797912},height=0.2849315068491716]:0.02845148362463,(((153[&length_range={0.004228349352335,0.2374986748455},default.rate_95%_HPD={8.535417156658662E-4,9.999635770142521E-4},length_95%_HPD={0.02243627213524,0.1086091686404},default.rate_range={8.001584972796374E-4,9.999701183629223E-4},default.rate=9.243621626513629E-4,length=0.06180386991008316,location.rate_95%_HPD={0.6089697149275124,1.048525471806728},location.rate_median=0.8160049907200903,height_median=0.24383561643844598,location.set.prob={1.0},height_range={0.24383561643830537,0.24383561643855867},location.rate=0.8210190234927494,height_95%_HPD={0.2438356164383903,0.24383561643850116},default.rate_median=9.267216800386625E-4,length_median=0.05929005233194,location="Northeast",location.prob=1.0,location.set={"Northeast"},location.rate_range={0.4199263066583453,1.3782426490797912},height=0.24383561643844573]:0.04998747020831,435[&length_range={1.605450096198E-7,0.1211554933776},default.rate_95%_HPD={8.535417156658662E-4,9.999635770142521E-4},length_95%_HPD={1.278245763847E-6,0.03410459111242},default.rate_range={8.001584972796374E-4,9.999701183629223E-4},default.rate=9.243621626513629E-4,length=0.011692473688676078,location.rate_95%_HPD={0.6089697149275124,1.048525471806728},location.rate_median=0.8160049907200903,height_median=0.29315068493156105,location.set.prob={1.0},height_range={0.29315068493143137,0.293150684931669},location.rate=0.8210190234927494,height_95%_HPD={0.2931506849315075,0.2931506849316142},default.rate_median=9.267216800386625E-4,length_median=0.008313850027916,location="Northeast",location.prob=1.0,location.set={"Northeast"},location.rate_range={0.4199263066583453,1.3782426490797912},height=0.29315068493149643]:6.724017151951E-4)[&length_range={5.278644733236E-5,0.06725615122498},default.rate_95%_HPD={8.495694597914624E-4,9.99760171954073E-4},length_95%_HPD={5.278644733236E-5,0.03540857223683},default.rate_range={8.131802147112969E-4,9.99760171954073E-4},default.rate=9.234560531224888E-4,length=0.011930368279785006,posterior=0.016888888888888887,location.rate_95%_HPD={0.6352920842995811,1.0613519105498332},location.rate_median=0.8199867988574041,height_median=0.29969286737122286,location.set.prob={1.0},height_range={0.2931519631773721,0.35039631819181194},location.rate=0.8249418691567559,height_95%_HPD={0.2931519631773721,0.32182207695676185},default.rate_median=9.272490348904174E-4,length_median=0.009100204909948499,location="Northeast",location.prob=1.0,location.set={"Northeast"},location.rate_range={0.48229774185424407,1.2068550525453463},height=0.30265404229425213]:7.769380470946E-4,((141[&length_range={4.839504402776E-7,0.08593498703847},default.rate_95%_HPD={8.535417156658662E-4,9.999635770142521E-4},length_95%_HPD={4.839504402776E-7,0.02863214147835},default.rate_range={8.001584972796374E-4,9.999701183629223E-4},default.rate=9.243621626513629E-4,length=0.009771534193854996,location.rate_95%_HPD={0.6089697149275124,1.048525471806728},location.rate_median=0.8160049907200903,height_median=0.2246575342467168,location.set.prob={1.0},height_range={0.22465753424659535,0.22465753424682633},location.rate=0.8210190234927494,height_95%_HPD={0.22465753424666157,0.22465753424677104},default.rate_median=9.267216800386625E-4,length_median=0.00698155153531,location="Northeast",location.prob=1.0,location.set={"Northeast"},location.rate_range={0.4199263066583453,1.3782426490797912},height=0.2246575342468298]:7.911319645395E-4,130[&length_range={4.839504402776E-7,0.1013744096051},default.rate_95%_HPD={8.535417156658662E-4,9.999635770142521E-4},length_95%_HPD={5.589843541653E-7,0.02863719916479},default.rate_range={8.001584972796374E-4,9.999701183629223E-4},default.rate=9.243621626513629E-4,length=0.009774597773143634,location.rate_95%_HPD={0.6089697149275124,1.048525471806728},location.rate_median=0.8160049907200903,height_median=0.2246575342467168,location.set.prob={1.0},height_range={0.22465753424659535,0.22465753424682633},location.rate=0.8210190234927494,height_95%_HPD={0.22465753424666157,0.22465753424677104},default.rate_median=9.267216800386625E-4,length_median=0.0069765727330775,location="Northeast",location.prob=1.0,location.set={"Northeast"},location.rate_range={0.4199263066583453,1.3782426490797912},height=0.2246575342468298]:7.911319645395E-4)[&length_range={5.775533401509E-5,0.1722973947915},default.rate_95%_HPD={8.535162879481442E-4,9.999701183629223E-4},length_95%_HPD={0.001586933311144,0.07608833756974},default.rate_range={8.001584972796374E-4,9.999701183629223E-4},default.rate=9.24343141890579E-4,length=0.03747712125666559,posterior=0.9967777777777778,location.rate_95%_HPD={0.6087647422925145,1.048525471806728},location.rate_median=0.8159275614251622,height_median=0.23161998180870888,location.set.prob={2.7867573291717758E-5,2.7867573291717758E-5,0.9999442648534166},height_range={0.22465801819714948,0.31059252128520287},location.rate=0.821010434942611,height_95%_HPD={0.22465801819714948,0.25316517361846036},default.rate_median=9.266813257432375E-4,length_median=0.03497363257237,location="Northeast",location.prob=0.9999442648534166,location.set={"CentreWest","North","Northeast"},location.rate_range={0.4199263066583453,1.3782426490797912},height=0.23439088224544855]:0.04809394841019,300[&length_range={1.463786015732E-6,0.1362474531441},default.rate_95%_HPD={8.535417156658662E-4,9.999635770142521E-4},length_95%_HPD={1.463786015732E-6,0.04188822229665},default.rate_range={8.001584972796374E-4,9.999701183629223E-4},default.rate=9.243621626513629E-4,length=0.015445520118937007,location.rate_95%_HPD={0.6089697149275124,1.048525471806728},location.rate_median=0.8160049907200903,height_median=0.26849315068488977,location.set.prob={1.0},height_range={0.2684931506847713,0.268493150684998},location.rate=0.8210190234927494,height_95%_HPD={0.2684931506848358,0.2684931506849437},default.rate_median=9.267216800386625E-4,length_median=0.011662920676865,location="Northeast",location.prob=1.0,location.set={"Northeast"},location.rate_range={0.4199263066583453,1.3782426490797912},height=0.2684931506847588]:0.005049463936559)[&length_range={1.123379576906E-5,0.06695366210418},default.rate_95%_HPD={8.534554057554052E-4,9.9946274248409E-4},length_95%_HPD={5.830805335211E-5,0.03815715109428},default.rate_range={8.026180323065329E-4,9.9946274248409E-4},default.rate=9.226396915771537E-4,length=0.013740289501929924,posterior=0.022722222222222224,location.rate_95%_HPD={0.62974436350136,1.063996673129228},location.rate_median=0.8232027172235964,height_median=0.275090084403368,location.set.prob={1.0},height_range={0.26850724850293306,0.31795441468409835},location.rate=0.8272952235090296,height_95%_HPD={0.26850724850293306,0.2948885483021295},default.rate_median=9.247808640957913E-4,length_median=0.01043647321081,location="Northeast",location.prob=1.0,location.set={"Northeast"},location.rate_range={0.5295242049359202,1.2024364685887687},height=0.27777877055726397]:0.0210574100724)[&default.rate=9.240088314718604E-4,length=0.01675421330654,posterior=2.777777777777778E-5,location="Northeast",location.prob=1.0,location.set={"Northeast"},location.set.prob={1.0},height=0.29460002469382796,location.rate=0.6724542629348281]:0.01675421330654,(((131[&length_range={0.01029521685133,0.2758397073477},default.rate_95%_HPD={8.535417156658662E-4,9.999635770142521E-4},length_95%_HPD={0.04453585255737,0.1548697961971},default.rate_range={8.001584972796374E-4,9.999701183629223E-4},default.rate=9.243621626513629E-4,length=0.10085964300056219,location.rate_95%_HPD={0.6089697149275124,1.048525471806728},location.rate_median=0.8160049907200903,height_median=0.17534246575337403,location.set.prob={1.0},height_range={0.17534246575322254,0.17534246575351603},location.rate=0.8210190234927494,height_95%_HPD={0.17534246575330353,0.1753424657534453},default.rate_median=9.267216800386625E-4,length_median=0.10058409088555,location="Northeast",location.prob=1.0,location.set={"Northeast"},location.rate_range={0.4199263066583453,1.3782426490797912},height=0.17534246575345452]:0.08347633305028,(287[&length_range={0.003632152783728,0.1771337519177},default.rate_95%_HPD={8.535417156658662E-4,9.999635770142521E-4},length_95%_HPD={0.01390088807567,0.1056788364261},default.rate_range={8.001584972796374E-4,9.999701183629223E-4},default.rate=9.243621626513629E-4,length=0.05990488691903248,location.rate_95%_HPD={0.6089697149275124,1.048525471806728},location.rate_median=0.8160049907200903,height_median=0.20821917808234502,location.set.prob={1.0},height_range={0.20821917808220836,0.208219178082454},location.rate=0.8210190234927494,height_95%_HPD={0.20821917808228896,0.20821917808240098},default.rate_median=9.267216800386625E-4,length_median=0.05849994841948,location="Northeast",location.prob=1.0,location.set={"Northeast"},location.rate_range={0.4199263066583453,1.3782426490797912},height=0.20821917808234403]:0.03566327552514,((285[&length_range={1.290471841248E-5,0.1029584129187},default.rate_95%_HPD={8.535417156658662E-4,9.999635770142521E-4},length_95%_HPD={1.230614524907E-4,0.04846669861722},default.rate_range={8.001584972796374E-4,9.999701183629223E-4},default.rate=9.243621626513629E-4,length=0.026646631356818974,location.rate_95%_HPD={0.6089697149275124,1.048525471806728},location.rate_median=0.8160049907200903,height_median=0.2054794520547602,location.set.prob={1.0},height_range={0.20547945205462936,0.20547945205487006},location.rate=0.8210190234927494,height_95%_HPD={0.2054794520547047,0.20547945205481438},default.rate_median=9.267216800386625E-4,length_median=0.024958358441250002,location="Northeast",location.prob=1.0,location.set={"Northeast"},location.rate_range={0.4199263066583453,1.3782426490797912},height=0.2054794520546598]:0.02519445083355,280[&length_range={2.747321775076E-7,0.134894580957},default.rate_95%_HPD={8.535417156658662E-4,9.999635770142521E-4},length_95%_HPD={2.747321775076E-7,0.03021165966449},default.rate_range={8.001584972796374E-4,9.999701183629223E-4},default.rate=9.243621626513629E-4,length=0.010531591026265207,location.rate_95%_HPD={0.6089697149275124,1.048525471806728},location.rate_median=0.8160049907200903,height_median=0.2246575342467168,location.set.prob={1.0},height_range={0.2246575342465894,0.2246575342468211},location.rate=0.8210190234927494,height_95%_HPD={0.2246575342466629,0.22465753424677198},default.rate_median=9.267216800386625E-4,length_median=0.0076293532981,location="Northeast",location.prob=1.0,location.set={"Northeast"},location.rate_range={0.4199263066583453,1.3782426490797912},height=0.2246575342468293]:0.006016368641592)[&length_range={2.818505224378E-6,0.1555388659448},default.rate_95%_HPD={8.533445490013968E-4,9.999701183629223E-4},length_95%_HPD={2.818505224378E-6,0.06489105950095},default.rate_range={8.001584972796374E-4,9.999701183629223E-4},default.rate=9.24168626790187E-4,length=0.026116406080729293,posterior=0.563,location.rate_95%_HPD={0.5989459334427433,1.0388661946821642},location.rate_median=0.811774598453748,height_median=0.23122249395606875,location.set.prob={1.9735543714229328E-4,4.933885928557332E-5,0.9997533057035721},height_range={0.22465780897890059,0.308437864973405},location.rate=0.8166800206163404,height_95%_HPD={0.22465780897890059,0.2512533471633774},default.rate_median=9.264975020356078E-4,length_median=0.021724151791035,location="Northeast",location.prob=0.9997533057035721,location.set={"RJ","North","Northeast"},location.rate_range={0.4524374179460277,1.3058133782516244},height=0.2337389433665378]:0.004985385414173,(327[&length_range={2.363157434737E-7,0.07825003955372},default.rate_95%_HPD={8.535417156658662E-4,9.999635770142521E-4},length_95%_HPD={2.363157434737E-7,0.02711254817053},default.rate_range={8.001584972796374E-4,9.999701183629223E-4},default.rate=9.243621626513629E-4,length=0.009519304648865924,location.rate_95%_HPD={0.6089697149275124,1.048525471806728},location.rate_median=0.8160049907200903,height_median=0.17260273972601692,location.set.prob={1.0},height_range={0.17260273972589307,0.17260273972612644},location.rate=0.8210190234927494,height_95%_HPD={0.17260273972596096,0.1726027397260721},default.rate_median=9.267216800386625E-4,length_median=0.0069049744538955005,location="RJ",location.prob=1.0,location.set={"RJ"},location.rate_range={0.4199263066583453,1.3782426490797912},height=0.17260273972609486]:0.001573396559264,338[&length_range={0.02191804453483,0.1001678477728},default.rate_95%_HPD={8.535417156658662E-4,9.999635770142521E-4},length_95%_HPD={0.02191804453483,0.04903035638962},default.rate_range={8.001584972796374E-4,9.999701183629223E-4},default.rate=9.243621626513629E-4,length=0.031437112867952366,location.rate_95%_HPD={0.6089697149275124,1.048525471806728},location.rate_median=0.8160049907200903,height_median=0.15068493150693005,location.set.prob={1.0},height_range={0.15068493150680706,0.15068493150704004},location.rate=0.8210190234927494,height_95%_HPD={0.15068493150687373,0.1506849315069853},default.rate_median=9.267216800386625E-4,length_median=0.02882278267298,location="RJ",location.prob=1.0,location.set={"RJ"},location.rate_range={0.4199263066583453,1.3782426490797912},height=0.15068493150692888]:0.02349120477835)[&length_range={0.005829549569077,0.2028022269692},default.rate_95%_HPD={8.535417156658662E-4,9.999635770142521E-4},length_95%_HPD={0.02268591757524,0.09983407322878},default.rate_range={8.001584972796374E-4,9.999701183629223E-4},default.rate=9.243621626513629E-4,length=0.05734007991985755,posterior=1.0,location.rate_95%_HPD={0.6089697149275124,1.048525471806728},location.rate_median=0.8160049907200903,height_median=0.17950771417992245,location.set.prob={0.9985833333333334,8.333333333333333E-5,0.0013333333333333333},height_range={0.17260297604171154,0.25085277927973304},location.rate=0.8210190234927494,height_95%_HPD={0.17260297604171154,0.19971528789652437},default.rate_median=9.267216800386625E-4,length_median=0.05458257541596,location="RJ",location.prob=0.9985833333333334,location.set={"RJ","Southeast","Northeast"},location.rate_range={0.4199263066583453,1.3782426490797912},height=0.18212204437488322]:0.0614831520172)[&length_range={1.298211351824E-4,0.1470805421526},default.rate_95%_HPD={8.539824217742057E-4,9.999451675753242E-4},length_95%_HPD={0.002107821071775,0.07177974608524},default.rate_range={8.002136259912647E-4,9.999451675753242E-4},default.rate=9.241630407270752E-4,length=0.03421188628155872,posterior=0.7009444444444445,location.rate_95%_HPD={0.6116712742335071,1.048525471806728},location.rate_median=0.8210966229652703,height_median=0.24023462236681956,location.set.prob={3.9629071887136404E-5,0.02785923753665689,2.7740350320995484E-4,3.9629071887136404E-5,0.001188872156614092,0.9705952286597448},height_range={0.2246578225782616,0.32031773038111533},location.rate=0.8263394418598691,height_95%_HPD={0.2246578225782616,0.267834956481853},default.rate_median=9.264720701856881E-4,length_median=0.03141537425698,location="Northeast",location.prob=0.9705952286597448,location.set={"CentreWest","RJ","South","North","Southeast","Northeast"},location.rate_range={0.4199263066583453,1.3782426490797912},height=0.24289948804144856]:0.008223165305006)[&length_range={4.892242615684E-6,0.08109823515267},default.rate_95%_HPD={8.538113170783517E-4,9.99365266773884E-4},length_95%_HPD={4.892242615684E-6,0.04890189722951},default.rate_range={8.03171648981062E-4,9.99365266773884E-4},default.rate=9.251676061323441E-4,length=0.017106926156629797,posterior=0.019416666666666665,location.rate_95%_HPD={0.6194808667599879,1.0335222435573272},location.rate_median=0.8181717555869606,height_median=0.26132080010988046,location.set.prob={1.0},height_range={0.22919017278541653,0.3192164472964405},location.rate=0.823471118413478,height_95%_HPD={0.23309149041330102,0.29144930199998464},default.rate_median=9.26952114022842E-4,length_median=0.01332536734128,location="Northeast",location.prob=1.0,location.set={"Northeast"},location.rate_range={0.4297017559594527,1.3058133782516244},height=0.2628532280181039]:0.01493634519616)[&length_range={5.572097017498E-5,0.04201025798033},default.rate_95%_HPD={8.735941556108027E-4,9.763260534080544E-4},length_95%_HPD={5.572097017498E-5,0.02964919994967},default.rate_range={8.586921038078628E-4,9.763260534080544E-4},default.rate=9.24615554246216E-4,length=0.013114235070817687,posterior=0.0011944444444444444,location.rate_95%_HPD={0.5870006253712088,0.9479712182217097},location.rate_median=0.7986658294728275,height_median=0.26438898441299796,location.set.prob={1.0},height_range={0.24066235552883497,0.3002891305879549},location.rate=0.7994326821597011,height_95%_HPD={0.24066235552883497,0.29393420187141234},default.rate_median=9.25328560118847E-4,length_median=0.01261570415384,location="Northeast",location.prob=1.0,location.set={"Northeast"},location.rate_range={0.5870006253712088,1.03861765509635},height=0.2675934564075084]:0.01518599156445,((139[&length_range={0.008401280526076,0.2327646430214},default.rate_95%_HPD={8.535417156658662E-4,9.999635770142521E-4},length_95%_HPD={0.04948046046003,0.1707846740201},default.rate_range={8.001584972796374E-4,9.999701183629223E-4},default.rate=9.243621626513629E-4,length=0.11153573783949276,location.rate_95%_HPD={0.6089697149275124,1.048525471806728},location.rate_median=0.8160049907200903,height_median=0.17534246575337414,location.set.prob={1.0},height_range={0.17534246575323997,0.17534246575350632},location.rate=0.8210190234927494,height_95%_HPD={0.17534246575330137,0.17534246575344808},default.rate_median=9.267216800386625E-4,length_median=0.10993441759309999,location="Northeast",location.prob=1.0,location.set={"Northeast"},location.rate_range={0.4199263066583453,1.3782426490797912},height=0.17534246575345466]:0.09160467491147,(155[&length_range={0.004182649547503,0.2160962977858},default.rate_95%_HPD={8.535417156658662E-4,9.999635770142521E-4},length_95%_HPD={0.01808208764789,0.1169393170693},default.rate_range={8.001584972796374E-4,9.999701183629223E-4},default.rate=9.243621626513629E-4,length=0.06521012084567239,location.rate_95%_HPD={0.6089697149275124,1.048525471806728},location.rate_median=0.8160049907200903,height_median=0.21643835616441714,location.set.prob={1.0},height_range={0.21643835616429136,0.2164383561645435},location.rate=0.8210190234927494,height_95%_HPD={0.2164383561643599,0.21643835616447432},default.rate_median=9.267216800386625E-4,length_median=0.06154872941568,location="Northeast",location.prob=1.0,location.set={"Northeast"},location.rate_range={0.4199263066583453,1.3782426490797912},height=0.2164383561644157]:0.04582964091653,289[&length_range={0.002302087574125,0.2051344157135},default.rate_95%_HPD={8.535417156658662E-4,9.999635770142521E-4},length_95%_HPD={0.02042037804542,0.1176718255859},default.rate_range={8.001584972796374E-4,9.999701183629223E-4},default.rate=9.243621626513629E-4,length=0.06778736368643991,location.rate_95%_HPD={0.6089697149275124,1.048525471806728},location.rate_median=0.8160049907200903,height_median=0.1945205479453307,location.set.prob={1.0},height_range={0.19452054794519835,0.19452054794545004},location.rate=0.8210190234927494,height_95%_HPD={0.19452054794527274,0.19452054794538803},default.rate_median=9.267216800386625E-4,length_median=0.066148759583065,location="Northeast",location.prob=1.0,location.set={"Northeast"},location.rate_range={0.4199263066583453,1.3782426490797912},height=0.19452054794523768]:0.06774744913562)[&length_range={8.94503997706E-6,0.07130428141521},default.rate_95%_HPD={8.637471919746737E-4,9.976731916523736E-4},length_95%_HPD={1.167357219125E-4,0.04058104072044},default.rate_range={8.02460818987951E-4,9.976731916523736E-4},default.rate=9.267393622225983E-4,length=0.014791274209933352,posterior=0.010027777777777778,location.rate_95%_HPD={0.6008469452115024,1.0410656166119232},location.rate_median=0.8061264386889414,height_median=0.2679453475429001,location.set.prob={1.0},height_range={0.22872328790175098,0.334357240873493},location.rate=0.8173577964634381,height_95%_HPD={0.24059556407206234,0.3021580809895631},default.rate_median=9.313193859716868E-4,length_median=0.01149137880379,location="Northeast",location.prob=1.0,location.set={"Northeast"},location.rate_range={0.5568306252042396,1.219892353286722},height=0.26802263261966996]:0.004679143583893)[&length_range={4.897813447479E-4,0.04351405789762},default.rate_95%_HPD={9.060735430018674E-4,9.987600871200011E-4},length_95%_HPD={4.897813447479E-4,0.03038268906096},default.rate_range={8.465487450413204E-4,9.987600871200011E-4},default.rate=9.391378538001479E-4,length=0.011660254013331185,posterior=5.833333333333334E-4,location.rate_95%_HPD={0.6724542629348281,0.9275835867332063},location.rate_median=0.836579020674069,height_median=0.266947140664826,location.set.prob={1.0},height_range={0.25514640984937875,0.2937553220459293},location.rate=0.8289418640406107,height_95%_HPD={0.25514640984937875,0.28532706726997803},default.rate_median=9.367920860088772E-4,length_median=0.01086771182228,location="Northeast",location.prob=1.0,location.set={"Northeast"},location.rate_range={0.6473279796555084,0.9275835867332063},height=0.26899381317542237]:0.002874502967477,(126[&length_range={9.584248367167E-9,0.1347657748979},default.rate_95%_HPD={8.535417156658662E-4,9.999635770142521E-4},length_95%_HPD={9.584248367167E-9,0.05505802908226},default.rate_range={8.001584972796374E-4,9.999701183629223E-4},default.rate=9.243621626513629E-4,length=0.02131662221019266,location.rate_95%_HPD={0.6089697149275124,1.048525471806728},location.rate_median=0.8160049907200903,height_median=0.2410958904110882,location.set.prob={1.0},height_range={0.24109589041095839,0.241095890411195},location.rate=0.8210190234927494,height_95%_HPD={0.2410958904110338,0.24109589041114243},default.rate_median=9.267216800386625E-4,length_median=0.017437847834310002,location="Northeast",location.prob=1.0,location.set={"Northeast"},location.rate_range={0.4199263066583453,1.3782426490797912},height=0.24109589041108842]:0.003033787359175,145[&length_range={7.869003730616E-4,0.190818883728},default.rate_95%_HPD={8.535417156658662E-4,9.999635770142521E-4},length_95%_HPD={0.01132603146184,0.1064297179289},default.rate_range={8.001584972796374E-4,9.999701183629223E-4},default.rate=9.243621626513629E-4,length=0.05887768939811477,location.rate_95%_HPD={0.6089697149275124,1.048525471806728},location.rate_median=0.8160049907200903,height_median=0.1945205479453309,location.set.prob={1.0},height_range={0.19452054794519835,0.19452054794543905},location.rate=0.8210190234927494,height_95%_HPD={0.19452054794527385,0.19452054794538604},default.rate_median=9.267216800386625E-4,length_median=0.05671836781419,location="Northeast",location.prob=1.0,location.set={"Northeast"},location.rate_range={0.4199263066583453,1.3782426490797912},height=0.1945205479452376]:0.04960912982493)[&length_range={9.798178727594E-6,0.1006693195701},default.rate_95%_HPD={8.527787870631214E-4,9.993386520138728E-4},length_95%_HPD={9.798178727594E-6,0.05141795589646},default.rate_range={8.002136259912647E-4,9.998118238327622E-4},default.rate=9.228782436344756E-4,length=0.01968033430267199,posterior=0.049833333333333334,location.rate_95%_HPD={0.6057401622971241,1.0528824335399007},location.rate_median=0.8114556381363565,height_median=0.24974909062004502,location.set.prob={1.0},height_range={0.24109589999538855,0.3066294793185184},location.rate=0.8159033294337521,height_95%_HPD={0.24109589999538855,0.27222670165581},default.rate_median=9.243876159186097E-4,length_median=0.015690442626064997,location="Northeast",location.prob=1.0,location.set={"Northeast"},location.rate_range={0.48508549096111014,1.3058133782516244},height=0.2524483541102354]:0.02569196586206)[&length_range={0.004183146735785,0.01558495295968},default.rate_95%_HPD={9.240088314718604E-4,9.904537567623631E-4},length_95%_HPD={0.004183146735785,0.01558495295968},default.rate_range={9.240088314718604E-4,9.904537567623631E-4},default.rate=9.471247464102505E-4,length=0.008771780839411667,posterior=8.333333333333333E-5,location.rate_95%_HPD={0.6724542629348281,0.8865537928039368},location.rate_median=0.8111420889534008,height_median=0.269821643632303,location.set.prob={1.0},height_range={0.254853059284588,0.2839852320253759},location.rate=0.7900500482307219,height_95%_HPD={0.254853059284588,0.2839852320253759},default.rate_median=9.269116509965276E-4,length_median=0.00654724282277,location="Northeast",location.prob=1.0,location.set={"Northeast"},location.rate_range={0.6724542629348281,0.8865537928039368},height=0.2695533116474223]:0.004183146735785)[&default.rate=9.240088314718604E-4,length=0.01986587683847,posterior=2.777777777777778E-5,location="Northeast",location.prob=1.0,location.set={"Northeast"},location.set.prob={1.0},height=0.274004790368088,location.rate=0.6724542629348281]:0.01986587683847,(((140[&length_range={9.818712192028E-5,0.0735345379192},default.rate_95%_HPD={8.535417156658662E-4,9.999635770142521E-4},length_95%_HPD={7.923310746749E-4,0.03427475410201},default.rate_range={8.001584972796374E-4,9.999701183629223E-4},default.rate=9.243621626513629E-4,length=0.01606842999475321,location.rate_95%_HPD={0.6089697149275124,1.048525471806728},location.rate_median=0.8160049907200903,height_median=0.23561643835614626,location.set.prob={1.0},height_range={0.2356164383560193,0.23561643835625815},location.rate=0.8210190234927494,height_95%_HPD={0.23561643835609247,0.2356164383562021},default.rate_median=9.267216800386625E-4,length_median=0.014528644215795,location="Northeast",location.prob=1.0,location.set={"Northeast"},location.rate_range={0.4199263066583453,1.3782426490797912},height=0.2356164383562642]:0.01411217885559,((123[&length_range={0.003482853005852,0.1127654080457},default.rate_95%_HPD={8.535417156658662E-4,9.999635770142521E-4},length_95%_HPD={0.01724827578508,0.07255454100837},default.rate_range={8.001584972796374E-4,9.999701183629223E-4},default.rate=9.243621626513629E-4,length=0.04543419357794181,location.rate_95%_HPD={0.6089697149275124,1.048525471806728},location.rate_median=0.8160049907200903,height_median=0.20000000000004547,location.set.prob={1.0},height_range={0.19999999999992235,0.2000000000001531},location.rate=0.8210190234927494,height_95%_HPD={0.19999999999999085,0.20000000000010093},default.rate_median=9.267216800386625E-4,length_median=0.045441200004065,location="Northeast",location.prob=1.0,location.set={"Northeast"},location.rate_range={0.4199263066583453,1.3782426490797912},height=0.1999999999999482]:0.03114499147578,147[&length_range={0.003292288932948,0.123431246526},default.rate_95%_HPD={8.535417156658662E-4,9.999635770142521E-4},length_95%_HPD={0.03518339794639,0.08820285585777},default.rate_range={8.001584972796374E-4,9.999701183629223E-4},default.rate=9.243621626513629E-4,length=0.0628351234298677,location.rate_95%_HPD={0.6089697149275124,1.048525471806728},location.rate_median=0.8160049907200903,height_median=0.178082191780959,location.set.prob={1.0},height_range={0.17808219178083456,0.1780821917810751},location.rate=0.8210190234927494,height_95%_HPD={0.17808219178090395,0.17808219178101403},default.rate_median=9.267216800386625E-4,length_median=0.06308657550574,location="Northeast",location.prob=1.0,location.set={"Northeast"},location.rate_range={0.4199263066583453,1.3782426490797912},height=0.17808219178095888]:0.05306279969486)[&length_range={1.373227934753E-6,0.07787282159608},default.rate_95%_HPD={8.552947690855343E-4,9.9973880901189E-4},length_95%_HPD={1.373227934753E-6,0.03659440037214},default.rate_range={8.012081796128021E-4,9.999701183629223E-4},default.rate=9.252698225109574E-4,length=0.014726358623498534,posterior=0.3451111111111111,location.rate_95%_HPD={0.6109505670577388,1.0491857727981848},location.rate_median=0.8172469497348238,height_median=0.23538328168822165,location.set.prob={1.0},height_range={0.20348285300590585,0.28760375519187475},location.rate=0.8223661239313962,height_95%_HPD={0.21144224773178277,0.2588008491930666},default.rate_median=9.272582078078294E-4,length_median=0.012397624758865,location="Northeast",location.prob=1.0,location.set={"Northeast"},location.rate_range={0.4199263066583453,1.3782426490797912},height=0.2357812629098298]:0.01439954490118,116[&length_range={0.004219215483629,0.1176250588653},default.rate_95%_HPD={8.535417156658662E-4,9.999635770142521E-4},length_95%_HPD={0.0238325404449,0.07953894599313},default.rate_range={8.001584972796374E-4,9.999701183629223E-4},default.rate=9.243621626513629E-4,length=0.05234680749088398,location.rate_95%_HPD={0.6089697149275124,1.048525471806728},location.rate_median=0.8160049907200903,height_median=0.19452054794533058,location.set.prob={1.0},height_range={0.19452054794520734,0.1945205479454431},location.rate=0.8210190234927494,height_95%_HPD={0.19452054794527535,0.19452054794538537},default.rate_median=9.267216800386625E-4,length_median=0.05217540604287,location="Northeast",location.prob=1.0,location.set={"Northeast"},location.rate_range={0.4199263066583453,1.3782426490797912},height=0.19452054794523738]:0.05102398843167)[&length_range={5.810501476078E-7,0.06434859956624},default.rate_95%_HPD={8.541162613749675E-4,9.999701183629223E-4},length_95%_HPD={5.810501476078E-7,0.02651282375854},default.rate_range={8.012081796128021E-4,9.999701183629223E-4},default.rate=9.254897220305533E-4,length=0.009876089781821574,posterior=0.308,location.rate_95%_HPD={0.6150351776125416,1.051838339450857},location.rate_median=0.8197512303554064,height_median=0.2448188359792589,location.set.prob={1.0},height_range={0.21045079745843004,0.3017213874499668},location.rate=0.8239634234281857,height_95%_HPD={0.2252692027682639,0.2677917098674332},default.rate_median=9.280640807562763E-4,length_median=0.007765378599599,location="Northeast",location.prob=1.0,location.set={"Northeast"},location.rate_range={0.4199263066583453,1.305622223700969},height=0.24561545461737017]:0.004184080834734)[&length_range={1.220690833414E-6,0.1109453626548},default.rate_95%_HPD={8.531459214753376E-4,9.999701183629223E-4},length_95%_HPD={1.819793736327E-4,0.03688801279685},default.rate_range={8.002136259912647E-4,9.999701183629223E-4},default.rate=9.238572766550531E-4,length=0.01662733169737536,posterior=0.8757222222222222,location.rate_95%_HPD={0.6086454096212853,1.0484546043045828},location.rate_median=0.8164201265025666,height_median=0.25662967566857164,location.set.prob={1.0},height_range={0.23583680852298944,0.3127654080457649},location.rate=0.8215741383982802,height_95%_HPD={0.2387164473334089,0.27745275219144416},default.rate_median=9.26084454940968E-4,length_median=0.014697018716354999,location="Northeast",location.prob=1.0,location.set={"Northeast"},location.rate_range={0.4199263066583453,1.3058133782516244},height=0.2577539872339823]:0.01721724190746,(133[&length_range={4.161546992301E-4,0.103284425619},default.rate_95%_HPD={8.535417156658662E-4,9.999635770142521E-4},length_95%_HPD={0.006410788410557,0.05781246897337},default.rate_range={8.001584972796374E-4,9.999701183629223E-4},default.rate=9.243621626513629E-4,length=0.031051707549810688,location.rate_95%_HPD={0.6089697149275124,1.048525471806728},location.rate_median=0.8160049907200903,height_median=0.23561643835614626,location.set.prob={1.0},height_range={0.23561643835601537,0.23561643835625512},location.rate=0.8210190234927494,height_95%_HPD={0.23561643835609092,0.23561643835620005},default.rate_median=9.267216800386625E-4,length_median=0.02970168419138,location="Northeast",location.prob=1.0,location.set={"Northeast"},location.rate_range={0.4199263066583453,1.3782426490797912},height=0.2356164383562642]:0.02934593822752,120[&length_range={1.331403719281E-4,0.1064745258514},default.rate_95%_HPD={8.535417156658662E-4,9.999635770142521E-4},length_95%_HPD={0.003174844438625,0.05748200057866},default.rate_range={8.001584972796374E-4,9.999701183629223E-4},default.rate=9.243621626513629E-4,length=0.029366581995347897,location.rate_95%_HPD={0.6089697149275124,1.048525471806728},location.rate_median=0.8160049907200903,height_median=0.22465753424671678,location.set.prob={1.0},height_range={0.2246575342465884,0.22465753424682972},location.rate=0.8210190234927494,height_95%_HPD={0.2246575342466605,0.2246575342467702},default.rate_median=9.267216800386625E-4,length_median=0.027925555835615,location="Northeast",location.prob=1.0,location.set={"Northeast"},location.rate_range={0.4199263066583453,1.3782426490797912},height=0.22465753424682985]:0.04030484233695)[&length_range={5.878443489538E-6,0.05564752198622},default.rate_95%_HPD={8.509924555385107E-4,9.982622966311875E-4},length_95%_HPD={5.878443489538E-6,0.02855003759722},default.rate_range={8.034104940780783E-4,9.998115258462348E-4},default.rate=9.23782358944765E-4,length=0.00991119667856431,posterior=0.04086111111111111,location.rate_95%_HPD={0.5798349589551766,1.0331498334460896},location.rate_median=0.8147668908476695,height_median=0.25780335104836327,location.set.prob={1.0},height_range={0.2366937614224836,0.29688961710637196},location.rate=0.8203205273436853,height_95%_HPD={0.2399546070023909,0.282138547831465},default.rate_median=9.254965614665665E-4,length_median=0.007323838967396,location="Northeast",location.prob=1.0,location.set={"Northeast"},location.rate_range={0.4524374179460277,1.2237852882125742},height=0.25914754515524757]:0.00198348253554)[&length_range={6.856575861297E-5,0.03814640372715},default.rate_95%_HPD={8.473153321912962E-4,9.996350678380074E-4},length_95%_HPD={6.856575861297E-5,0.01838100218238},default.rate_range={8.130689882117706E-4,9.996350678380074E-4},default.rate=9.244752527413477E-4,length=0.007553008938840786,posterior=0.004833333333333334,location.rate_95%_HPD={0.6332245628987616,1.0275872206646233},location.rate_median=0.815291515368542,height_median=0.27205800667789304,location.set.prob={1.0},height_range={0.251174159449791,0.30106916081006807},location.rate=0.8163648972747414,height_95%_HPD={0.2548746229158434,0.29075099794820103},default.rate_median=9.299368105372735E-4,length_median=0.006445370448648499,location="Northeast",location.prob=1.0,location.set={"Northeast"},location.rate_range={0.5800146781994229,1.1903396497380607},height=0.2722871908392402]:0.0127806019873,(121[&length_range={1.366472173856E-4,0.1107628371787},default.rate_95%_HPD={8.535417156658662E-4,9.999635770142521E-4},length_95%_HPD={0.002162708030981,0.05307123397597},default.rate_range={8.001584972796374E-4,9.999701183629223E-4},default.rate=9.243621626513629E-4,length=0.026865553814935487,location.rate_95%_HPD={0.6089697149275124,1.048525471806728},location.rate_median=0.8160049907200903,height_median=0.23013698630143153,location.set.prob={1.0},height_range={0.2301369863013054,0.23013698630154578},location.rate=0.8210190234927494,height_95%_HPD={0.23013698630137686,0.2301369863014862},default.rate_median=9.267216800386625E-4,length_median=0.025377542000205,location="Northeast",location.prob=1.0,location.set={"Northeast"},location.rate_range={0.4199263066583453,1.3782426490797912},height=0.23013698630154694]:0.04890099522565,((149[&length_range={0.005204657869692,0.1657710860772},default.rate_95%_HPD={8.535417156658662E-4,9.999635770142521E-4},length_95%_HPD={0.02963055706266,0.1005961932533},default.rate_range={8.001584972796374E-4,9.999701183629223E-4},default.rate=9.243621626513629E-4,length=0.06597070816686589,location.rate_95%_HPD={0.6089697149275124,1.048525471806728},location.rate_median=0.8160049907200903,height_median=0.18630136986303103,location.set.prob={1.0},height_range={0.1863013698629074,0.18630136986314605},location.rate=0.8210190234927494,height_95%_HPD={0.18630136986297602,0.18630136986308704},default.rate_median=9.267216800386625E-4,length_median=0.06561041230634501,location="Northeast",location.prob=1.0,location.set={"Northeast"},location.rate_range={0.4199263066583453,1.3782426490797912},height=0.18630136986303106]:0.08034852286228,(137[&length_range={0.02465775361524,0.1062791376988},default.rate_95%_HPD={8.535417156658662E-4,9.999635770142521E-4},length_95%_HPD={0.02465775361524,0.05270547543755},default.rate_range={8.001584972796374E-4,9.999701183629223E-4},default.rate=9.243621626513629E-4,length=0.034564118877777356,location.rate_95%_HPD={0.6089697149275124,1.048525471806728},location.rate_median=0.8160049907200903,height_median=0.16986301369865903,location.set.prob={1.0},height_range={0.16986301369853635,0.16986301369877616},location.rate=0.8210190234927494,height_95%_HPD={0.16986301369860335,0.1698630136987142},default.rate_median=9.267216800386625E-4,length_median=0.032004989308525,location="Northeast",location.prob=1.0,location.set={"Northeast"},location.rate_range={0.4199263066583453,1.3782426490797912},height=0.1698630136987345]:0.03097457823757,146[&length_range={2.193685666174E-7,0.08162160345211},default.rate_95%_HPD={8.535417156658662E-4,9.999635770142521E-4},length_95%_HPD={2.193685666174E-7,0.02804794119088},default.rate_range={8.001584972796374E-4,9.999701183629223E-4},default.rate=9.243621626513629E-4,length=0.009906584631106137,location.rate_95%_HPD={0.6089697149275124,1.048525471806728},location.rate_median=0.8160049907200903,height_median=0.19452054794533047,location.set.prob={1.0},height_range={0.19452054794520335,0.19452054794544515},location.rate=0.8210190234927494,height_95%_HPD={0.19452054794527546,0.19452054794538526},default.rate_median=9.267216800386625E-4,length_median=0.0073474550618525,location="Northeast",location.prob=1.0,location.set={"Northeast"},location.rate_range={0.4199263066583453,1.3782426490797912},height=0.1945205479452369]:0.006317043990897)[&length_range={0.00119300062796,0.1396842480977},default.rate_95%_HPD={8.535417156658662E-4,9.999635770142521E-4},length_95%_HPD={0.01264573193028,0.08243145859509},default.rate_range={8.001584972796374E-4,9.999701183629223E-4},default.rate=9.243621626513629E-4,length=0.04857401006360355,posterior=1.0,location.rate_95%_HPD={0.6089697149275124,1.048525471806728},location.rate_median=0.8160049907200903,height_median=0.20186800300717125,location.set.prob={1.0},height_range={0.19452076731391893,0.27614215139739295},location.rate=0.8210190234927494,height_95%_HPD={0.19452076731391893,0.22256848913620242},default.rate_median=9.267216800386625E-4,length_median=0.047685930292255,location="Northeast",location.prob=1.0,location.set={"Northeast"},location.rate_range={0.4199263066583453,1.3782426490797912},height=0.2044271325764366]:0.06581230078909)[&length_range={5.143334478319E-7,0.08767741989769},default.rate_95%_HPD={8.570774398482684E-4,9.991165651085632E-4},length_95%_HPD={5.143334478319E-7,0.03884734395759},default.rate_range={8.015850191556041E-4,9.995403879572383E-4},default.rate=9.262749520033464E-4,length=0.014147553880164301,posterior=0.06522222222222222,location.rate_95%_HPD={0.6353798702266673,1.0661195883297114},location.rate_median=0.8164999750348947,height_median=0.24361914587596295,location.set.prob={1.0},height_range={0.203586728839113,0.30195830095876053},location.rate=0.8224283902824082,height_95%_HPD={0.21614124202260815,0.27373282482722583},default.rate_median=9.277632349717952E-4,length_median=0.011171057722525,location="Northeast",location.prob=1.0,location.set={"Northeast"},location.rate_range={0.4297017559594527,1.3782426490797912},height=0.24403483048227742]:0.003583999492834,(((((125[&length_range={2.141751280771E-7,0.06786818186577},default.rate_95%_HPD={8.535417156658662E-4,9.999635770142521E-4},length_95%_HPD={2.141751280771E-7,0.02552798207383},default.rate_range={8.001584972796374E-4,9.999701183629223E-4},default.rate=9.243621626513629E-4,length=0.009038414127028925,location.rate_95%_HPD={0.6089697149275124,1.048525471806728},location.rate_median=0.8160049907200903,height_median=0.21369863013705986,location.set.prob={1.0},height_range={0.2136986301369324,0.2136986301371691},location.rate=0.8210190234927494,height_95%_HPD={0.21369863013700358,0.2136986301371136},default.rate_median=9.267216800386625E-4,length_median=0.006659605076621999,location="Northeast",location.prob=1.0,location.set={"Northeast"},location.rate_range={0.4199263066583453,1.3782426490797912},height=0.21369863013705842]:0.003598711810772,118[&length_range={7.799868039816E-4,0.07060790789313},default.rate_95%_HPD={8.535417156658662E-4,9.999635770142521E-4},length_95%_HPD={0.002739940202485,0.02826770810119},default.rate_range={8.001584972796374E-4,9.999701183629223E-4},default.rate=9.243621626513629E-4,length=0.011777422647616857,location.rate_95%_HPD={0.6089697149275124,1.048525471806728},location.rate_median=0.8160049907200903,height_median=0.21095890410970242,location.set.prob={1.0},height_range={0.2109589041095724,0.21095890410981072},location.rate=0.8210190234927494,height_95%_HPD={0.2109589041096469,0.21095890410975693},default.rate_median=9.267216800386625E-4,length_median=0.009399331103979499,location="Northeast",location.prob=1.0,location.set={"Northeast"},location.rate_range={0.4199263066583453,1.3782426490797912},height=0.21095890410970067]:0.006338437838129)[&length_range={3.706933458328E-5,0.1161296060193},default.rate_95%_HPD={8.53580515590163E-4,9.999701183629223E-4},length_95%_HPD={0.003611111550381,0.06002650113436},default.rate_range={8.001584972796374E-4,9.999701183629223E-4},default.rate=9.243629882151397E-4,length=0.030387522701410458,posterior=0.9998333333333334,location.rate_95%_HPD={0.6089697149275124,1.048525471806728},location.rate_median=0.8160185507467368,height_median=0.2203554342972185,location.set.prob={1.0},height_range={0.21369884431221697,0.2815668120028253},location.rate=0.8210269614190746,height_95%_HPD={0.21369884431221697,0.2392252447374092},default.rate_median=9.267216800386625E-4,length_median=0.028791782763205,location="Northeast",location.prob=1.0,location.set={"Northeast"},location.rate_range={0.4199263066583453,1.3782426490797912},height=0.22273526507904884]:0.01422481888004,117[&length_range={2.402854417767E-4,0.1094986595572},default.rate_95%_HPD={8.535417156658662E-4,9.999635770142521E-4},length_95%_HPD={0.00346837299239,0.0596744516417},default.rate_range={8.001584972796374E-4,9.999701183629223E-4},default.rate=9.243621626513629E-4,length=0.030697647093065012,location.rate_95%_HPD={0.6089697149275124,1.048525471806728},location.rate_median=0.8160049907200903,height_median=0.22191780821913198,location.set.prob={1.0},height_range={0.22191780821900142,0.22191780821924478},location.rate=0.8210190234927494,height_95%_HPD={0.22191780821907686,0.22191780821918622},default.rate_median=9.267216800386625E-4,length_median=0.029190342308275,location="Northeast",location.prob=1.0,location.set={"Northeast"},location.rate_range={0.4199263066583453,1.3782426490797912},height=0.22191780821913115]:0.00960435260874)[&length_range={5.748940597738E-6,0.06380113090492},default.rate_95%_HPD={8.495720668556762E-4,9.973306586826705E-4},length_95%_HPD={5.748940597738E-6,0.03417424306363},default.rate_range={8.012081796128021E-4,9.999082439374983E-4},default.rate=9.246517463889129E-4,length=0.01277592513958657,posterior=0.07352777777777778,location.rate_95%_HPD={0.5966165193981375,1.0399448039211103},location.rate_median=0.8153893916581154,height_median=0.24590177527548002,location.set.prob={1.0},height_range={0.22317183370668775,0.2918950545725649},location.rate=0.8209150428009687,height_95%_HPD={0.22662632149112616,0.269571629397391},default.rate_median=9.271868229328464E-4,length_median=0.0101054815508,location="Northeast",location.prob=1.0,location.set={"Northeast"},location.rate_range={0.5023934454709887,1.2230995673152998},height=0.24700032609156145]:0.009046177974873,122[&length_range={7.94011037893E-4,0.1047365647873},default.rate_95%_HPD={8.535417156658662E-4,9.999635770142521E-4},length_95%_HPD={0.006442565443178,0.0581898052253},default.rate_range={8.001584972796374E-4,9.999701183629223E-4},default.rate=9.243621626513629E-4,length=0.03107808064904017,location.rate_95%_HPD={0.6089697149275124,1.048525471806728},location.rate_median=0.8160049907200903,height_median=0.2356164383561461,location.set.prob={1.0},height_range={0.23561643835601842,0.23561643835626012},location.rate=0.8210190234927494,height_95%_HPD={0.23561643835609192,0.23561643835620105},default.rate_median=9.267216800386625E-4,length_median=0.029616133110490002,location="Northeast",location.prob=1.0,location.set={"Northeast"},location.rate_range={0.4199263066583453,1.3782426490797912},height=0.23561643835626395]:0.004951900446599)[&length_range={7.346807507208E-5,0.04254550501691},default.rate_95%_HPD={8.53361751133223E-4,9.966310464369194E-4},length_95%_HPD={7.346807507208E-5,0.02493303726718},default.rate_range={8.084001440002646E-4,9.966310464369194E-4},default.rate=9.276005649386592E-4,length=0.009689155829580073,posterior=0.007,location.rate_95%_HPD={0.5998304666996632,1.0129452147530578},location.rate_median=0.8328869665411015,height_median=0.2631462821273837,location.set.prob={1.0},height_range={0.23904619243509895,0.2926475842126931},location.rate=0.8300531312481101,height_95%_HPD={0.245100138946594,0.2842045361869702},default.rate_median=9.329255331385147E-4,length_median=0.0073761400918245,location="Northeast",location.prob=1.0,location.set={"Northeast"},location.rate_range={0.5499706796235914,1.1762799231902452},height=0.26297221329967624]:0.009878251649232,(142[&length_range={0.0258814956121,0.1750509878693},default.rate_95%_HPD={8.535417156658662E-4,9.999635770142521E-4},length_95%_HPD={0.06126003347758,0.1328388672726},default.rate_range={8.001584972796374E-4,9.999701183629223E-4},default.rate=9.243621626513629E-4,length=0.09676222240653762,location.rate_95%_HPD={0.6089697149275124,1.048525471806728},location.rate_median=0.8160049907200903,height_median=0.1479452054795728,location.set.prob={1.0},height_range={0.1479452054794374,0.14794520547971268},location.rate=0.8210190234927494,height_95%_HPD={0.14794520547950202,0.14794520547963907},default.rate_median=9.267216800386625E-4,length_median=0.09610842953516499,location="Northeast",location.prob=1.0,location.set={"Northeast"},location.rate_range={0.4199263066583453,1.3782426490797912},height=0.14794520547957288]:0.08884657940192,138[&length_range={3.337443188168E-4,0.1203272960926},default.rate_95%_HPD={8.535417156658662E-4,9.999635770142521E-4},length_95%_HPD={0.00840939067092,0.07442466874989},default.rate_range={8.001584972796374E-4,9.999701183629223E-4},default.rate=9.243621626513629E-4,length=0.04124851679999122,location.rate_95%_HPD={0.6089697149275124,1.048525471806728},location.rate_median=0.8160049907200903,height_median=0.20547945205476037,location.set.prob={1.0},height_range={0.20547945205463142,0.2054794520548751},location.rate=0.8210190234927494,height_95%_HPD={0.20547945205470597,0.205479452054816},default.rate_median=9.267216800386625E-4,length_median=0.040446963508235,location="Northeast",location.prob=1.0,location.set={"Northeast"},location.rate_range={0.4199263066583453,1.3782426490797912},height=0.20547945205465995]:0.03131233282673)[&length_range={7.630291312954E-7,0.07836589931754},default.rate_95%_HPD={8.533495675280713E-4,9.99404135988899E-4},length_95%_HPD={7.630291312954E-7,0.04623032919685},default.rate_range={8.008860514688848E-4,9.999635770142521E-4},default.rate=9.250615769048661E-4,length=0.019106051605104788,posterior=0.14033333333333334,location.rate_95%_HPD={0.609069584220375,1.043074469801463},location.rate_median=0.8159036428107748,height_median=0.2303284586598505,location.set.prob={1.0},height_range={0.20581319637354195,0.29593735399230586},location.rate=0.8204359195453832,height_95%_HPD={0.2080929648889791,0.25856815895552154},default.rate_median=9.278657789823257E-4,length_median=0.01635626957493,location="Northeast",location.prob=1.0,location.set={"Northeast"},location.rate_range={0.4297017559594527,1.3782426490797912},height=0.23208654711445928]:0.01365480557049)[&length_range={2.528622789933E-4,0.02871106328127},default.rate_95%_HPD={8.449882945334648E-4,9.858284131162788E-4},length_95%_HPD={2.528622789933E-4,0.02477348308681},default.rate_range={8.330375337270645E-4,9.970911878752935E-4},default.rate=9.243549248682444E-4,length=0.009325358903441865,posterior=0.0018333333333333333,location.rate_95%_HPD={0.6645346950228835,1.0818317536746884},location.rate_median=0.7931992234005123,height_median=0.26353751180698637,location.set.prob={1.0},height_range={0.24180215744297245,0.3033539186934986},location.rate=0.820011655662766,height_95%_HPD={0.24180215744297245,0.27786803312742336},default.rate_median=9.245967255847132E-4,length_median=0.007141337846299,location="Northeast",location.prob=1.0,location.set={"Northeast"},location.rate_range={0.6347350401951455,1.1516536393648056},height=0.2622982153128806]:0.004666695372115,124[&length_range={0.001082994694214,0.09473915897276},default.rate_95%_HPD={8.535417156658662E-4,9.999635770142521E-4},length_95%_HPD={0.006036087365909,0.05592029611461},default.rate_range={8.001584972796374E-4,9.999701183629223E-4},default.rate=9.243621626513629E-4,length=0.0296613815259782,location.rate_95%_HPD={0.6089697149275124,1.048525471806728},location.rate_median=0.8160049907200903,height_median=0.23835616438373108,location.set.prob={1.0},height_range={0.2383561643836034,0.23835616438384383},location.rate=0.8210190234927494,height_95%_HPD={0.23835616438367635,0.23835616438378526},default.rate_median=9.267216800386625E-4,length_median=0.028310974380170002,location="Northeast",location.prob=1.0,location.set={"Northeast"},location.rate_range={0.4199263066583453,1.3782426490797912},height=0.23835616438373103]:0.01675712144036)[&length_range={1.840416402196E-4,0.02833207756628},default.rate_95%_HPD={8.650369984322092E-4,9.809539318395692E-4},length_95%_HPD={1.840416402196E-4,0.02361751892319},default.rate_range={8.570384748256804E-4,9.809539318395692E-4},default.rate=9.210419117480358E-4,length=0.00836894064178152,posterior=8.055555555555556E-4,location.rate_95%_HPD={0.5606462271664123,0.9438196850361551},location.rate_median=0.784426998910863,height_median=0.272917066535707,location.set.prob={1.0},height_range={0.25421732109341233,0.29487980532914504},location.rate=0.7939072270859744,height_95%_HPD={0.25421732109341233,0.29087117027967097},default.rate_median=9.231714002639525E-4,length_median=0.005653358274264,location="Northeast",location.prob=1.0,location.set={"Northeast"},location.rate_range={0.5606462271664123,1.031690203743968},height=0.27195134198762055]:0.01512060639406)[&length_range={1.416687789737E-4,0.02543556057379},default.rate_95%_HPD={8.58976849540963E-4,9.866393994406404E-4},length_95%_HPD={1.416687789737E-4,0.01651063048473},default.rate_range={8.315616338655621E-4,9.979299792754696E-4},default.rate=9.278184969080146E-4,length=0.007397454002328296,posterior=0.0013055555555555555,location.rate_95%_HPD={0.6068960051476877,1.019204337268722},location.rate_median=0.7967080290689242,height_median=0.2750904830297749,location.set.prob={1.0},height_range={0.25720872501413217,0.29739804669831343},location.rate=0.7983677427797298,height_95%_HPD={0.259588879135131,0.29739804669831343},default.rate_median=9.373755456414641E-4,length_median=0.006784937019174,location="Northeast",location.prob=1.0,location.set={"Northeast"},location.rate_range={0.5798824946316117,1.0719960786111926},height=0.27486658345551424]:0.008804089308936)[&length_range={5.485831176877E-6,0.03906144738026},default.rate_95%_HPD={8.508268810523284E-4,9.869314398917757E-4},length_95%_HPD={5.485831176877E-6,0.02727168899472},default.rate_range={8.084020791805569E-4,9.869314398917757E-4},default.rate=9.185854398680586E-4,length=0.0079976004080855,posterior=0.002416666666666667,location.rate_95%_HPD={0.6308880285908247,0.9996805774704784},location.rate_median=0.8169865919299332,height_median=0.27424123013560503,location.set.prob={1.0},height_range={0.252391684037152,0.29995705446490806},location.rate=0.816218367947075,height_95%_HPD={0.2602162459890958,0.29677982812105497},default.rate_median=9.197816639720095E-4,length_median=0.006120219098052,location="Northeast",location.prob=1.0,location.set={"Northeast"},location.rate_range={0.596599133522081,1.1267450121476272},height=0.27508480201890534]:6.884795794144E-4)[&length_range={1.546848184247E-5,0.1303417054229},default.rate_95%_HPD={8.511140371932473E-4,9.998449383234057E-4},length_95%_HPD={3.898424151253E-4,0.05124957124141},default.rate_range={8.003536937556437E-4,9.999667935320232E-4},default.rate=9.227527927951817E-4,length=0.02249562487433696,posterior=0.45266666666666666,location.rate_95%_HPD={0.6114578580302519,1.045510863153696},location.rate_median=0.8167817405145743,height_median=0.2896764421537709,location.set.prob={6.136475208640157E-5,0.9999386352479136},height_range={0.256381562640581,0.35556294316007137},location.rate=0.8216876678329764,height_95%_HPD={0.2689605093331207,0.31441704485782984},default.rate_median=9.252006874927708E-4,length_median=0.01946747970351,location="Northeast",location.prob=0.9999386352479136,location.set={"North","Northeast"},location.rate_range={0.4297017559594527,1.2734095880145768},height=0.29051399996793953]:0.01414420610008)[&default.rate=9.240088314718604E-4,length=0.01748357079381,posterior=2.777777777777778E-5,location="Northeast",location.prob=1.0,location.set={"Northeast"},location.set.prob={1.0},height=0.29387066720655797,location.rate=0.6724542629348281]:0.01748357079381)[&default.rate=9.240088314718604E-4,length=0.002028752473504,posterior=2.777777777777778E-5,location="Northeast",location.prob=1.0,location.set={"Northeast"},location.set.prob={1.0},height=0.311354238000368,location.rate=0.6724542629348281]:0.002028752473504)[&default.rate=9.240088314718604E-4,length=0.01190987669641,posterior=2.777777777777778E-5,location="Northeast",location.prob=1.0,location.set={"Northeast"},location.set.prob={1.0},height=0.31338299047387197,location.rate=0.6724542629348281]:0.01190987669641)[&default.rate=9.240088314718604E-4,length=0.002223593579273,posterior=2.777777777777778E-5,location="Northeast",location.prob=1.0,location.set={"Northeast"},location.set.prob={1.0},height=0.32529286717028194,location.rate=0.6724542629348281]:0.002223593579273,151[&length_range={6.498789326913E-4,0.2353769851263},default.rate_95%_HPD={8.535417156658662E-4,9.999635770142521E-4},length_95%_HPD={0.006288681694755,0.0828791259331},default.rate_range={8.001584972796374E-4,9.999701183629223E-4},default.rate=9.243621626513629E-4,length=0.042018384565039424,location.rate_95%_HPD={0.6089697149275124,1.048525471806728},location.rate_median=0.8160049907200903,height_median=0.263013698630175,location.set.prob={1.0},height_range={0.26301369863005064,0.263013698630283},location.rate=0.8210190234927494,height_95%_HPD={0.2630136986301209,0.263013698630229},default.rate_median=9.267216800386625E-4,length_median=0.038964692116755004,location="Northeast",location.prob=1.0,location.set={"Northeast"},location.rate_range={0.4199263066583453,1.3782426490797912},height=0.26301369863004614]:0.0645027621194)[&default.rate=9.240088314718604E-4,length=0.0268732921382,posterior=2.777777777777778E-5,location="Northeast",location.prob=1.0,location.set={"Northeast"},location.set.prob={1.0},height=0.327516460749555,location.rate=0.6724542629348281]:0.0268732921382)[&default.rate=9.240088314718604E-4,length=0.01240315075028,posterior=2.777777777777778E-5,location="Northeast",location.prob=1.0,location.set={"Northeast"},location.set.prob={1.0},height=0.354389752887755,location.rate=0.6724542629348281]:0.01240315075028,(2[&length_range={0.001863125431294,0.2268247803678},default.rate_95%_HPD={8.535417156658662E-4,9.999635770142521E-4},length_95%_HPD={0.01524292725437,0.09681763444056},default.rate_range={8.001584972796374E-4,9.999701183629223E-4},default.rate=9.243621626513629E-4,length=0.059009558575810465,location.rate_95%_HPD={0.6089697149275124,1.048525471806728},location.rate_median=0.8160049907200903,height_median=0.2684931506848899,location.set.prob={1.0},height_range={0.26849315068476065,0.26849315068501056},location.rate=0.8210190234927494,height_95%_HPD={0.2684931506848349,0.26849315068494395},default.rate_median=9.267216800386625E-4,length_median=0.063931776613085,location="Northeast",location.prob=1.0,location.set={"Northeast"},location.rate_range={0.4199263066583453,1.3782426490797912},height=0.2684931506847589]:0.07681190442796,((103[&length_range={9.713736038042E-5,0.09349366317655},default.rate_95%_HPD={8.535417156658662E-4,9.999635770142521E-4},length_95%_HPD={0.001541933895184,0.04732928188803},default.rate_range={8.001584972796374E-4,9.999701183629223E-4},default.rate=9.243621626513629E-4,length=0.022244084922120308,location.rate_95%_HPD={0.6089697149275124,1.048525471806728},location.rate_median=0.8160049907200903,height_median=0.2712328767124745,location.set.prob={1.0},height_range={0.2712328767123503,0.2712328767125906},location.rate=0.8210190234927494,height_95%_HPD={0.2712328767124189,0.27123287671253005},default.rate_median=9.267216800386625E-4,length_median=0.01975522943495,location="Northeast",location.prob=1.0,location.set={"Northeast"},location.rate_range={0.4199263066583453,1.3782426490797912},height=0.2712328767124027]:0.03471280579762,((101[&length_range={5.166948617058E-5,0.08585415403039},default.rate_95%_HPD={8.535417156658662E-4,9.999635770142521E-4},length_95%_HPD={0.002261306565988,0.04832288421148},default.rate_range={8.001584972796374E-4,9.999701183629223E-4},default.rate=9.243621626513629E-4,length=0.022389556848824446,location.rate_95%_HPD={0.6089697149275124,1.048525471806728},location.rate_median=0.8160049907200903,height_median=0.2712328767124743,location.set.prob={1.0},height_range={0.2712328767123503,0.2712328767125876},location.rate=0.8210190234927494,height_95%_HPD={0.27123287671241875,0.2712328767125304},default.rate_median=9.267216800386625E-4,length_median=0.019933751064044998,location="Northeast",location.prob=1.0,location.set={"Northeast"},location.rate_range={0.4199263066583453,1.3782426490797912},height=0.27123287671240165]:0.02590015105685,102[&length_range={5.166948617058E-5,0.08716831996885},default.rate_95%_HPD={8.535417156658662E-4,9.999635770142521E-4},length_95%_HPD={9.887105919324E-4,0.0392922426094},default.rate_range={8.001584972796374E-4,9.999701183629223E-4},default.rate=9.243621626513629E-4,length=0.017885169457220487,location.rate_95%_HPD={0.6089697149275124,1.048525471806728},location.rate_median=0.8160049907200903,height_median=0.27123287671247465,location.set.prob={1.0},height_range={0.27123287671234664,0.2712328767125843},location.rate=0.8210190234927494,height_95%_HPD={0.27123287671241825,0.27123287671253005},default.rate_median=9.267216800386625E-4,length_median=0.01547751093517,location="Northeast",location.prob=1.0,location.set={"Northeast"},location.rate_range={0.4199263066583453,1.3782426490797912},height=0.2712328767124031]:0.02590015105685)[&length_range={2.03670300386E-6,0.06999800432057},default.rate_95%_HPD={8.545416046470295E-4,9.995310817209231E-4},length_95%_HPD={2.03670300386E-6,0.03187500435302},default.rate_range={8.008869314391594E-4,9.999451675753242E-4},default.rate=9.24709993489158E-4,length=0.012075413101819542,posterior=0.22333333333333333,location.rate_95%_HPD={0.6150348653881148,1.0480954222899819},location.rate_median=0.8176508654312936,height_median=0.2832081934623699,location.set.prob={1.0},height_range={0.2712845461986369,0.33857810521405296},location.rate=0.8226004577604832,height_95%_HPD={0.27212379214648924,0.30139865645535024},default.rate_median=9.272600385102163E-4,length_median=0.009446387026567,location="Northeast",location.prob=1.0,location.set={"Northeast"},location.rate_range={0.4199263066583453,1.305622223700969},height=0.28491181640993263]:0.007188316689605,(109[&length_range={2.798345212218E-7,0.07232602724248},default.rate_95%_HPD={8.535417156658662E-4,9.999635770142521E-4},length_95%_HPD={2.798345212218E-7,0.0321408160277},default.rate_range={8.001584972796374E-4,9.999701183629223E-4},default.rate=9.243621626513629E-4,length=0.011747877442999394,location.rate_95%_HPD={0.6089697149275124,1.048525471806728},location.rate_median=0.8160049907200903,height_median=0.2794520547945466,location.set.prob={1.0},height_range={0.27945205479441915,0.2794520547946636},location.rate=0.8210190234927494,height_95%_HPD={0.2794520547944911,0.2794520547946021},default.rate_median=9.267216800386625E-4,length_median=0.009071898579617,location="Northeast",location.prob=1.0,location.set={"Northeast"},location.rate_range={0.4199263066583453,1.3782426490797912},height=0.2794520547944635]:0.0222235499814,104[&length_range={0.003445482886792,0.1201703693376},default.rate_95%_HPD={8.535417156658662E-4,9.999635770142521E-4},length_95%_HPD={0.01282437309424,0.06582431009529},default.rate_range={8.001584972796374E-4,9.999701183629223E-4},default.rate=9.243621626513629E-4,length=0.03896661252171669,location.rate_95%_HPD={0.6089697149275124,1.048525471806728},location.rate_median=0.8160049907200903,height_median=0.2712328767124744,location.set.prob={1.0},height_range={0.27123287671234564,0.2712328767125843},location.rate=0.8210190234927494,height_95%_HPD={0.27123287671241897,0.27123287671253},default.rate_median=9.267216800386625E-4,length_median=0.038008810276070004,location="Northeast",location.prob=1.0,location.set={"Northeast"},location.rate_range={0.4199263066583453,1.3782426490797912},height=0.27123287671240237]:0.03044272806347)[&length_range={6.08572722216E-7,0.05708387562281},default.rate_95%_HPD={8.485621607006734E-4,9.968812216935273E-4},length_95%_HPD={6.08572722216E-7,0.02520110140686},default.rate_range={8.03002896741491E-4,9.999635770142521E-4},default.rate=9.234254638713801E-4,length=0.008462359006579262,posterior=0.059555555555555556,location.rate_95%_HPD={0.6001402375876388,1.0446919332107156},location.rate_median=0.8191730501877181,height_median=0.29719719904905895,location.set.prob={1.0},height_range={0.27946524973223646,0.342551974263824},location.rate=0.8212012029376903,height_95%_HPD={0.28119733974563277,0.3195442509349816},default.rate_median=9.26195272027495E-4,length_median=0.0060029160290025006,location="Northeast",location.prob=1.0,location.set={"Northeast"},location.rate_range={0.454062011037196,1.3058133782516244},height=0.29849958310605557]:0.002645739682979)[&length_range={4.15114199126E-7,0.0606106133231},default.rate_95%_HPD={8.541632569276667E-4,9.98593427578805E-4},length_95%_HPD={4.15114199126E-7,0.026404065881},default.rate_range={8.057937019224146E-4,9.999451675753242E-4},default.rate=9.248409091167012E-4,length=0.009555241018642767,posterior=0.06847222222222223,location.rate_95%_HPD={0.6106493787325015,1.0339902114094797},location.rate_median=0.8153573157339506,height_median=0.30368559484271157,location.set.prob={4.0567951318458417E-4,0.9995943204868154},height_range={0.2829954260311903,0.3446559810500551},location.rate=0.8198733249900759,height_95%_HPD={0.2854702972082692,0.32435761956121356},default.rate_median=9.267790549302844E-4,length_median=0.007288506024593,location="Northeast",location.prob=0.9995943204868154,location.set={"North","Northeast"},location.rate_range={0.542154460007456,1.267990621209232},height=0.3045959436434834]:0.001624338051168)[&length_range={5.347774282516E-6,0.09391059716614},default.rate_95%_HPD={8.541490215333563E-4,9.999701183629223E-4},length_95%_HPD={4.522611471508E-5,0.0409570169062},default.rate_range={8.001584972796374E-4,9.999701183629223E-4},default.rate=9.25028765403115E-4,length=0.020921590309923667,posterior=0.85725,location.rate_95%_HPD={0.6116712742335071,1.051883381909245},location.rate_median=0.8161979788557242,height_median=0.3133774932481802,location.set.prob={3.240335698778393E-5,0.006059427756715596,0.9939081688862966},height_range={0.28156544339339507,0.36604737305755897},location.rate=0.8214702044541736,height_95%_HPD={0.292220423745072,0.33396789300882823},default.rate_median=9.274927406127306E-4,length_median=0.02017753363372,location="Northeast",location.prob=0.9939081688862966,location.set={"RJ","North","Northeast"},location.rate_range={0.4199263066583453,1.3782426490797912},height=0.3136130218177714]:0.03004802569554,76[&length_range={4.980759409912E-7,0.1482151349707},default.rate_95%_HPD={8.535417156658662E-4,9.999635770142521E-4},length_95%_HPD={2.377556014566E-6,0.0233801732817},default.rate_range={8.001584972796374E-4,9.999701183629223E-4},default.rate=9.243621626513629E-4,length=0.00868736974828497,location.rate_95%_HPD={0.6089697149275124,1.048525471806728},location.rate_median=0.8160049907200903,height_median=0.32602739726030444,location.set.prob={1.0},height_range={0.3260273972601756,0.32602739726042257},location.rate=0.8210190234927494,height_95%_HPD={0.32602739726024843,0.32602739726035823},default.rate_median=9.267216800386625E-4,length_median=0.0067458786581975,location="North",location.prob=1.0,location.set={"North"},location.rate_range={0.4199263066583453,1.3782426490797912},height=0.326027397260431]:0.009966310945334)[&length_range={2.910134583844E-5,0.2337390064961},default.rate_95%_HPD={8.533489356967335E-4,9.999322246495128E-4},length_95%_HPD={5.020934002818E-4,0.06305165959205},default.rate_range={8.001584972796374E-4,9.999701183629223E-4},default.rate=9.242319015104521E-4,length=0.024758545846359076,posterior=0.9370833333333334,location.rate_95%_HPD={0.6094075480584648,1.0486592910596106},location.rate_median=0.8157848658796177,height_median=0.33321979187323103,location.set.prob={0.6187342522602638,0.3812657477397362},height_range={0.3260278953363116,0.416292809848629},location.rate=0.8209689852726243,height_95%_HPD={0.3260278953363116,0.3498069570201339},default.rate_median=9.265563850811445E-4,length_median=0.0194874155066,location="North",location.prob=0.6187342522602638,location.set={"North","Northeast"},location.rate_range={0.4199263066583453,1.3782426490797912},height=0.33507922205585605]:0.009311346907211)[&length_range={1.404027929958E-4,0.1774452746207},default.rate_95%_HPD={8.513477315148209E-4,9.999451675753242E-4},length_95%_HPD={3.95737769109E-4,0.05193123393615},default.rate_range={8.001584972796374E-4,9.999635770142521E-4},default.rate=9.216728435781968E-4,length=0.02071308543141753,posterior=0.4956111111111111,location.rate_95%_HPD={0.5990272054324334,1.0388661946821642},location.rate_median=0.8146841717960139,height_median=0.34473743028998444,location.set.prob={5.60475283040018E-5,0.33998430669207486,0.6599596457796211},height_range={0.3260297748163383,0.4357172611807793},location.rate=0.8200012378311372,height_95%_HPD={0.32604402251999187,0.3659399566987318},default.rate_median=9.231217355364105E-4,length_median=0.016546611621245003,location="Northeast",location.prob=0.6599596457796211,location.set={"RJ","North","Northeast"},location.rate_range={0.4199263066583453,1.3058133782516244},height=0.34601233969800704]:0.02148784852521)[&default.rate=9.240088314718604E-4,length=0.01152892030698,posterior=2.777777777777778E-5,location="Northeast",location.prob=1.0,location.set={"Northeast"},location.set.prob={1.0},height=0.36679290363803496,location.rate=0.6724542629348281]:0.01152892030698)[&default.rate=9.240088314718604E-4,length=0.004989427951131,posterior=2.777777777777778E-5,location="Northeast",location.prob=1.0,location.set={"Northeast"},location.set.prob={1.0},height=0.37832182394501496,location.rate=0.6724542629348281]:0.004989427951131)[&default.rate=9.240088314718604E-4,length=0.01825975725827,posterior=2.777777777777778E-5,location="Northeast",location.prob=1.0,location.set={"Northeast"},location.set.prob={1.0},height=0.38331125189614595,location.rate=0.6724542629348281]:0.01825975725827,(((325[&length_range={0.007727955688075,0.1370094622701},default.rate_95%_HPD={8.535417156658662E-4,9.999635770142521E-4},length_95%_HPD={0.03849676314636,0.09830944208898},default.rate_range={8.001584972796374E-4,9.999701183629223E-4},default.rate=9.243621626513629E-4,length=0.06699165403251686,location.rate_95%_HPD={0.6089697149275124,1.048525471806728},location.rate_median=0.8160049907200903,height_median=0.17808219178095896,location.set.prob={1.0},height_range={0.17808219178082435,0.178082191781071},location.rate=0.8210190234927494,height_95%_HPD={0.17808219178090479,0.17808219178101525},default.rate_median=9.267216800386625E-4,length_median=0.066334567872505,location="RJ",location.prob=1.0,location.set={"RJ"},location.rate_range={0.4199263066583453,1.3782426490797912},height=0.17808219178095885]:0.07791025957602,(((371[&length_range={0.02191818699458,0.09487800968408},default.rate_95%_HPD={8.535417156658662E-4,9.999635770142521E-4},length_95%_HPD={0.02191818699458,0.0498390652915},default.rate_range={8.001584972796374E-4,9.999701183629223E-4},default.rate=9.243621626513629E-4,length=0.03160990215987162,location.rate_95%_HPD={0.6089697149275124,1.048525471806728},location.rate_median=0.8160049907200903,height_median=0.1095890410958873,location.set.prob={1.0},height_range={0.10958904109576034,0.10958904109600809},location.rate=0.8210190234927494,height_95%_HPD={0.10958904109583101,0.10958904109594514},default.rate_median=9.267216800386625E-4,length_median=0.028989534278175,location="RJ",location.prob=1.0,location.set={"RJ"},location.rate_range={0.4199263066583453,1.3782426490797912},height=0.10958904109588744]:0.02664112892898,352[&length_range={3.787752641815E-7,0.07296020146476},default.rate_95%_HPD={8.535417156658662E-4,9.999635770142521E-4},length_95%_HPD={3.787752641815E-7,0.02792125707218},default.rate_range={8.001584972796374E-4,9.999701183629223E-4},default.rate=9.243621626513629E-4,length=0.009692093940557388,location.rate_95%_HPD={0.6089697149275124,1.048525471806728},location.rate_median=0.8160049907200903,height_median=0.131506849315201,location.set.prob={1.0},height_range={0.13150684931507034,0.13150684931532314},location.rate=0.8210190234927494,height_95%_HPD={0.13150684931514356,0.13150684931525747},default.rate_median=9.267216800386625E-4,length_median=0.007071726058865,location="RJ",location.prob=1.0,location.set={"RJ"},location.rate_range={0.4199263066583453,1.3782426490797912},height=0.13150684931517087]:0.004723320709669)[&length_range={0.00766686992354,0.1450937983131},default.rate_95%_HPD={8.535417156658662E-4,9.999635770142521E-4},length_95%_HPD={0.02861500465521,0.1040752443108},default.rate_range={8.001584972796374E-4,9.999701183629223E-4},default.rate=9.243621626513629E-4,length=0.06559636207082556,posterior=1.0,location.rate_95%_HPD={0.6089697149275124,1.048525471806728},location.rate_median=0.8160049907200903,height_median=0.1385785753740793,location.set.prob={1.0},height_range={0.13150722809046667,0.20446705077996025},location.rate=0.8210190234927494,height_95%_HPD={0.13150722809046667,0.1594281063873969},default.rate_median=9.267216800386625E-4,length_median=0.06500879534298,location="RJ",location.prob=1.0,location.set={"RJ"},location.rate_range={0.4199263066583453,1.3782426490797912},height=0.14119894325575955]:0.07427533952595,346[&length_range={0.007441185428172,0.1506312787359},default.rate_95%_HPD={8.535417156658662E-4,9.999635770142521E-4},length_95%_HPD={0.02953435789467,0.1045970157053},default.rate_range={8.001584972796374E-4,9.999701183629223E-4},default.rate=9.243621626513629E-4,length=0.06706261768548387,location.rate_95%_HPD={0.6089697149275124,1.048525471806728},location.rate_median=0.8160049907200903,height_median=0.13972602739727324,location.set.prob={1.0},height_range={0.13972602739714035,0.13972602739739204},location.rate=0.8210190234927494,height_95%_HPD={0.1397260273972169,0.13972602739732998},default.rate_median=9.267216800386625E-4,length_median=0.06699611521014501,location="RJ",location.prob=1.0,location.set={"RJ"},location.rate_range={0.4199263066583453,1.3782426490797912},height=0.13972602739723203]:0.07077948215354)[&length_range={5.1187135583E-5,0.1251747681814},default.rate_95%_HPD={8.535417156658662E-4,9.999635770142521E-4},length_95%_HPD={0.003510812249524,0.0737397043618},default.rate_range={8.001584972796374E-4,9.999701183629223E-4},default.rate=9.243543039372355E-4,length=0.03777666878114214,posterior=0.9930555555555556,location.rate_95%_HPD={0.6090127697887582,1.048525471806728},location.rate_median=0.8158799709741512,height_median=0.2065301648636468,location.set.prob={1.0},height_range={0.147167212825422,0.2860923880531231},location.rate=0.8209591525023678,height_95%_HPD={0.16955611740965099,0.24338775538709342},default.rate_median=9.267111460082955E-4,length_median=0.036001823928080004,location="RJ",location.prob=1.0,location.set={"RJ"},location.rate_range={0.4199263066583453,1.3782426490797912},height=0.2065070157117983]:0.04520267152993,312[&length_range={3.839678172635E-8,0.07456809265721},default.rate_95%_HPD={8.535417156658662E-4,9.999635770142521E-4},length_95%_HPD={3.839678172635E-8,0.03552363713255},default.rate_range={8.001584972796374E-4,9.999701183629223E-4},default.rate=9.243621626513629E-4,length=0.014833864031474927,location.rate_95%_HPD={0.6089697149275124,1.048525471806728},location.rate_median=0.8160049907200903,height_median=0.2301369863014315,location.set.prob={1.0},height_range={0.23013698630130125,0.23013698630154306},location.rate=0.8210190234927494,height_95%_HPD={0.2301369863013758,0.2301369863014851},default.rate_median=9.267216800386625E-4,length_median=0.012948430467375,location="RJ",location.prob=1.0,location.set={"RJ"},location.rate_range={0.4199263066583453,1.3782426490797912},height=0.23013698630154708]:0.02557119477931)[&length_range={5.871766901033E-7,0.07709413629605},default.rate_95%_HPD={8.529235869518467E-4,9.998614271861084E-4},length_95%_HPD={5.871766901033E-7,0.03168859004291},default.rate_range={8.001584972796374E-4,9.999635770142521E-4},default.rate=9.229657959255406E-4,length=0.012533492697290823,posterior=0.2935277777777778,location.rate_95%_HPD={0.60051702601408,1.045106772419069},location.rate_median=0.8131863003390777,height_median=0.23929760279990764,location.set.prob={1.0},height_range={0.23013842189789174,0.2890229917442221},location.rate=0.8193003176092168,height_95%_HPD={0.23013842189789174,0.2577948632800164},default.rate_median=9.247122971115905E-4,length_median=0.01042154194996,location="RJ",location.prob=1.0,location.set={"RJ"},location.rate_range={0.4742192748492715,1.3782426490797912},height=0.2412195833046699]:2.842702762356E-4)[&length_range={5.813056009329E-7,0.07588369542357},default.rate_95%_HPD={8.549368293617078E-4,9.999451675753242E-4},length_95%_HPD={5.813056009329E-7,0.03245935493589},default.rate_range={8.001584972796374E-4,9.999451675753242E-4},default.rate=9.259548622955817E-4,length=0.012853510963372141,posterior=0.4441111111111111,location.rate_95%_HPD={0.6165311181536453,1.0601391595193088},location.rate_median=0.8166319976492142,height_median=0.24615234220297513,location.set.prob={1.0},height_range={0.23013916781373023,0.30167164836058424},location.rate=0.8222264926111604,height_95%_HPD={0.230166303869492,0.266866785041433},default.rate_median=9.285348552233874E-4,length_median=0.010542065163489999,location="RJ",location.prob=1.0,location.set={"RJ"},location.rate_range={0.45606580949699044,1.3782426490797912},height=0.24744347856219706]:0.02075593190532,308[&length_range={7.708098216457E-4,0.101837547954},default.rate_95%_HPD={8.535417156658662E-4,9.999635770142521E-4},length_95%_HPD={0.003630298594241,0.04478921253446},default.rate_range={8.001584972796374E-4,9.999701183629223E-4},default.rate=9.243621626513629E-4,length=0.022680213474501932,location.rate_95%_HPD={0.6089697149275124,1.048525471806728},location.rate_median=0.8160049907200903,height_median=0.23287671232878887,location.set.prob={1.0},height_range={0.23287671232866436,0.232876712328901},location.rate=0.8210190234927494,height_95%_HPD={0.23287671232873386,0.2328767123288431},default.rate_median=9.267216800386625E-4,length_median=0.021126936338945003,location="RJ",location.prob=1.0,location.set={"RJ"},location.rate_range={0.4199263066583453,1.3782426490797912},height=0.23287671232890533]:0.04387167093351)[&length_range={1.00118031042E-4,0.1406103624445},default.rate_95%_HPD={8.534530328302333E-4,9.999667935320232E-4},length_95%_HPD={7.915397266047E-4,0.04511187377755},default.rate_range={8.001584972796374E-4,9.999701183629223E-4},default.rate=9.243184429949318E-4,length=0.020498062711459725,posterior=0.9918888888888889,location.rate_95%_HPD={0.6090872971380286,1.0484546043045828},location.rate_median=0.8159275614251622,height_median=0.2597343513854864,location.set.prob={0.9997199507113252,2.8004928867480675E-5,1.120197154699227E-4,1.4002464433740338E-4},height_range={0.23411811838987084,0.3232560734953376},location.rate=0.8210101212675727,height_95%_HPD={0.2400990416513535,0.282650487696133},default.rate_median=9.266606470440817E-4,length_median=0.018130022447305,location="RJ",location.prob=0.9997199507113252,location.set={"RJ","South","Southeast","Northeast"},location.rate_range={0.4199263066583453,1.3782426490797912},height=0.26074035226032777]:0.05620190498211,(110[&length_range={1.865376155208E-7,0.1203265777815},default.rate_95%_HPD={8.535417156658662E-4,9.999635770142521E-4},length_95%_HPD={1.865376155208E-7,0.0309885755941},default.rate_range={8.001584972796374E-4,9.999701183629223E-4},default.rate=9.243621626513629E-4,length=0.01000559782469489,location.rate_95%_HPD={0.6089697149275124,1.048525471806728},location.rate_median=0.8160049907200903,height_median=0.3205479452055896,location.set.prob={1.0},height_range={0.32054794520546037,0.3205479452057022},location.rate=0.8210190234927494,height_95%_HPD={0.320547945205537,0.32054794520564306},default.rate_median=9.267216800386625E-4,length_median=0.0068630713991109996,location="Northeast",location.prob=1.0,location.set={"Northeast"},location.rate_range={0.4199263066583453,1.3782426490797912},height=0.32054794520570645]:0.006193099298307,(((424[&length_range={1.054873880413E-4,0.1435115306255},default.rate_95%_HPD={8.535417156658662E-4,9.999635770142521E-4},length_95%_HPD={0.005837086184482,0.07730482484952},default.rate_range={8.001584972796374E-4,9.999701183629223E-4},default.rate=9.243621626513629E-4,length=0.039354060994035385,location.rate_95%_HPD={0.6089697149275124,1.048525471806728},location.rate_median=0.8160049907200903,height_median=0.2547945205481029,location.set.prob={1.0},height_range={0.25479452054797336,0.25479452054820806},location.rate=0.8210190234927494,height_95%_HPD={0.25479452054804785,0.2547945205481561},default.rate_median=9.267216800386625E-4,length_median=0.037383401133279995,location="Northeast",location.prob=1.0,location.set={"Northeast"},location.rate_range={0.4199263066583453,1.3782426490797912},height=0.2547945205479777]:0.06261938467247,(((284[&length_range={4.429098426656E-5,0.1418752795983},default.rate_95%_HPD={8.535417156658662E-4,9.999635770142521E-4},length_95%_HPD={0.007447319415385,0.08543899715091},default.rate_range={8.001584972796374E-4,9.999701183629223E-4},default.rate=9.243621626513629E-4,length=0.04612897962039047,location.rate_95%_HPD={0.6089697149275124,1.048525471806728},location.rate_median=0.8160049907200903,height_median=0.1917808219179732,location.set.prob={1.0},height_range={0.19178082191784018,0.19178082191808982},location.rate=0.8210190234927494,height_95%_HPD={0.1917808219179169,0.19178082191802714},default.rate_median=9.267216800386625E-4,length_median=0.045962932019785005,location="Northeast",location.prob=1.0,location.set={"Northeast"},location.rate_range={0.4199263066583453,1.3782426490797912},height=0.1917808219178822]:0.03694054272798,282[&length_range={1.510889449699E-5,0.1367103572742},default.rate_95%_HPD={8.535417156658662E-4,9.999635770142521E-4},length_95%_HPD={0.002974855950724,0.08602474696747},default.rate_range={8.001584972796374E-4,9.999701183629223E-4},default.rate=9.243621626513629E-4,length=0.04259366757114742,location.rate_95%_HPD={0.6089697149275124,1.048525471806728},location.rate_median=0.8160049907200903,height_median=0.19726027397268808,location.set.prob={1.0},height_range={0.1972602739725587,0.19726027397279405},location.rate=0.8210190234927494,height_95%_HPD={0.19726027397263296,0.19726027397274304},default.rate_median=9.267216800386625E-4,length_median=0.041479128343075,location="Northeast",location.prob=1.0,location.set={"Northeast"},location.rate_range={0.4199263066583453,1.3782426490797912},height=0.197260273972593]:0.03146109067326)[&length_range={1.404752805217E-6,0.114375442295},default.rate_95%_HPD={8.537193929880663E-4,9.989401683821223E-4},length_95%_HPD={6.016309377188E-6,0.06350090889196},default.rate_range={8.001584972796374E-4,9.999701183629223E-4},default.rate=9.257194166952517E-4,length=0.02867353930286094,posterior=0.48147222222222225,location.rate_95%_HPD={0.6088710474079364,1.048525471806728},location.rate_median=0.8181953415835475,height_median=0.2224492816980504,location.set.prob={1.0},height_range={0.1972753828671624,0.3027216959017971},location.rate=0.8234551422568189,height_95%_HPD={0.19855347757630287,0.250121015751867},default.rate_median=9.280315602467117E-4,length_median=0.02652357145603,location="Northeast",location.prob=1.0,location.set={"Northeast"},location.rate_range={0.4297017559594527,1.3782426490797912},height=0.2238847397622342]:0.03566593632423,((286[&length_range={1.188157538995E-6,0.09460065077311},default.rate_95%_HPD={8.535417156658662E-4,9.999635770142521E-4},length_95%_HPD={1.188157538995E-6,0.04693264409997},default.rate_range={8.001584972796374E-4,9.999701183629223E-4},default.rate=9.243621626513629E-4,length=0.015776133628710658,location.rate_95%_HPD={0.6089697149275124,1.048525471806728},location.rate_median=0.8160049907200903,height_median=0.2356164383561462,location.set.prob={1.0},height_range={0.2356164383560177,0.235616438356254},location.rate=0.8210190234927494,height_95%_HPD={0.23561643835609092,0.23561643835620005},default.rate_median=9.267216800386625E-4,length_median=0.01128584404704,location="Northeast",location.prob=1.0,location.set={"Northeast"},location.rate_range={0.4199263066583453,1.3782426490797912},height=0.2356164383562644]:0.004487308984633,272[&length_range={1.508626595759E-6,0.10393640621},default.rate_95%_HPD={8.535417156658662E-4,9.999635770142521E-4},length_95%_HPD={1.508626595759E-6,0.0480056106324},default.rate_range={8.001584972796374E-4,9.999701183629223E-4},default.rate=9.243621626513629E-4,length=0.016671514175702215,location.rate_95%_HPD={0.6089697149275124,1.048525471806728},location.rate_median=0.8160049907200903,height_median=0.23287671232878898,location.set.prob={1.0},height_range={0.23287671232866047,0.23287671232890406},location.rate=0.8210190234927494,height_95%_HPD={0.23287671232873297,0.23287671232884205},default.rate_median=9.267216800386625E-4,length_median=0.01222846451519,location="Northeast",location.prob=1.0,location.set={"Northeast"},location.rate_range={0.4199263066583453,1.3782426490797912},height=0.232876712328906]:0.00722703501199)[&length_range={5.534007807423E-6,0.08858700495174},default.rate_95%_HPD={8.535974441519743E-4,9.999451675753242E-4},length_95%_HPD={5.534007807423E-6,0.04621382379211},default.rate_range={8.003536937556437E-4,9.999701183629223E-4},default.rate=9.238373496652305E-4,length=0.016915906772661346,posterior=0.21938888888888888,location.rate_95%_HPD={0.6086077831782699,1.0483514134340406},location.rate_median=0.8190596358758354,height_median=0.2417821067471861,location.set.prob={1.0},height_range={0.23561831889240115,0.2997374847211548},location.rate=0.8230368295376846,height_95%_HPD={0.23561831889240115,0.26313353075742896},default.rate_median=9.260356188387088E-4,length_median=0.01266915470988,location="Northeast",location.prob=1.0,location.set={"Northeast"},location.rate_range={0.4297017559594527,1.305622223700969},height=0.24462606595088315]:0.002634760286734,276[&length_range={2.696312160627E-5,0.09952593748919},default.rate_95%_HPD={8.535417156658662E-4,9.999635770142521E-4},length_95%_HPD={0.00123419000618,0.05901804113341},default.rate_range={8.001584972796374E-4,9.999701183629223E-4},default.rate=9.243621626513629E-4,length=0.028191116645552686,location.rate_95%_HPD={0.6089697149275124,1.048525471806728},location.rate_median=0.8160049907200903,height_median=0.23835616438373097,location.set.prob={1.0},height_range={0.23835616438360868,0.23835616438383406},location.rate=0.8210190234927494,height_95%_HPD={0.23835616438367657,0.23835616438378515},default.rate_median=9.267216800386625E-4,length_median=0.025657359834269998,location="Northeast",location.prob=1.0,location.set={"Northeast"},location.rate_range={0.4199263066583453,1.3782426490797912},height=0.23835616438373103]:0.004382343243782)[&length_range={3.897075258719E-6,0.07030042905537},default.rate_95%_HPD={8.529458828295723E-4,9.987541291361299E-4},length_95%_HPD={3.897075258719E-6,0.04006949428963},default.rate_range={8.07161228437639E-4,9.998115258462348E-4},default.rate=9.245877882314155E-4,length=0.015589580774102494,posterior=0.06302777777777778,location.rate_95%_HPD={0.6200082417245119,1.051334077973257},location.rate_median=0.8182430730693503,height_median=0.257667648349326,location.set.prob={1.0},height_range={0.23901346936287535,0.3109113990650131},location.rate=0.8253677724781516,height_95%_HPD={0.24100157739982386,0.2811578232397502},default.rate_median=9.274239207753967E-4,length_median=0.01273443750553,location="Northeast",location.prob=1.0,location.set={"Northeast"},location.rate_range={0.537219773709464,1.2080787092649208},height=0.2592018987411064]:0.02164879334267)[&length_range={4.06581998702E-6,0.08787281634626},default.rate_95%_HPD={8.551676859381315E-4,9.993979771221859E-4},length_95%_HPD={2.892669075744E-5,0.04397129361001},default.rate_range={8.003536937556437E-4,9.999701183629223E-4},default.rate=9.266118932709661E-4,length=0.020588341079789303,posterior=0.4761388888888889,location.rate_95%_HPD={0.6133516449333712,1.0501826568559183},location.rate_median=0.8172976552438848,height_median=0.267633769550321,location.set.prob={1.0},height_range={0.239684682126301,0.3240628610602768},location.rate=0.8222104718003249,height_95%_HPD={0.24669312406511204,0.29035460028132903},default.rate_median=9.289088169988891E-4,length_median=0.01922640846811,location="Northeast",location.prob=1.0,location.set={"Northeast"},location.rate_range={0.4199263066583453,1.2769658285100023},height=0.26803502341124846]:0.03705608009024,(((270[&length_range={1.745662929209E-7,0.07215478972655},default.rate_95%_HPD={8.535417156658662E-4,9.999635770142521E-4},length_95%_HPD={1.745662929209E-7,0.01905784409535},default.rate_range={8.001584972796374E-4,9.999701183629223E-4},default.rate=9.243621626513629E-4,length=0.00664731431335696,location.rate_95%_HPD={0.6089697149275124,1.048525471806728},location.rate_median=0.8160049907200903,height_median=0.2602739726028177,location.set.prob={1.0},height_range={0.2602739726026867,0.2602739726029219},location.rate=0.8210190234927494,height_95%_HPD={0.2602739726027637,0.2602739726028721},default.rate_median=9.267216800386625E-4,length_median=0.0048768121128915,location="Northeast",location.prob=1.0,location.set={"Northeast"},location.rate_range={0.4199263066583453,1.3782426490797912},height=0.2602739726026901]:0.005403728558141,271[&length_range={0.001092518732302,0.08970486224486},default.rate_95%_HPD={8.535417156658662E-4,9.999635770142521E-4},length_95%_HPD={0.01095907867595,0.03004829209095},default.rate_range={8.001584972796374E-4,9.999701183629223E-4},default.rate=9.243621626513629E-4,length=0.017598313486622746,location.rate_95%_HPD={0.6089697149275124,1.048525471806728},location.rate_median=0.8160049907200903,height_median=0.2493150684931607,location.set.prob={1.0},height_range={0.24931506849303267,0.2493150684932619},location.rate=0.8210190234927494,height_95%_HPD={0.24931506849310553,0.24931506849321433},default.rate_median=9.267216800386625E-4,length_median=0.01583097049935,location="Northeast",location.prob=1.0,location.set={"Northeast"},location.rate_range={0.4199263066583453,1.3782426490797912},height=0.2493150684931606]:0.0163626326678)[&length_range={7.801664464852E-5,0.08187213425594},default.rate_95%_HPD={8.535894618288741E-4,9.999701183629223E-4},length_95%_HPD={9.955822094518E-4,0.04261169102714},default.rate_range={8.001584972796374E-4,9.999701183629223E-4},default.rate=9.243952058104602E-4,length=0.0207446983734397,posterior=0.9985,location.rate_95%_HPD={0.6087647422925145,1.0484546043045828},location.rate_median=0.8160535260255188,height_median=0.2651437202401601,location.set.prob={1.0},height_range={0.2602741471691029,0.3324287623294061},location.rate=0.8210643839375487,height_95%_HPD={0.2602741471691029,0.27928458123635425},default.rate_median=9.267621937971867E-4,length_median=0.019266582778499998,location="Northeast",location.prob=1.0,location.set={"Northeast"},location.rate_range={0.4199263066583453,1.3782426490797912},height=0.2669029009617987]:0.02918899903227,293[&length_range={0.001357181394062,0.08656497630159},default.rate_95%_HPD={8.535417156658662E-4,9.999635770142521E-4},length_95%_HPD={0.005079582086344,0.04596964851597},default.rate_range={8.001584972796374E-4,9.999701183629223E-4},default.rate=9.243621626513629E-4,length=0.023639616339027707,location.rate_95%_HPD={0.6089697149275124,1.048525471806728},location.rate_median=0.8160049907200903,height_median=0.2794520547945468,location.set.prob={1.0},height_range={0.27945205479441065,0.279452054794654},location.rate=0.8210190234927494,height_95%_HPD={0.2794520547944938,0.2794520547946012},default.rate_median=9.267216800386625E-4,length_median=0.02204563605576,location="Northeast",location.prob=1.0,location.set={"Northeast"},location.rate_range={0.4199263066583453,1.3782426490797912},height=0.2794520547944637]:0.01541464539868)[&length_range={4.32284855989E-6,0.04107418238255},default.rate_95%_HPD={8.525594648380274E-4,9.994198812142206E-4},length_95%_HPD={4.32284855989E-6,0.01670713551729},default.rate_range={8.003536937556437E-4,9.999635770142521E-4},default.rate=9.246915416832611E-4,length=0.005811422634805404,posterior=0.06633333333333333,location.rate_95%_HPD={0.6195865666788966,1.0493740574478978},location.rate_median=0.8186156499309617,height_median=0.2973731687800818,location.set.prob={1.0},height_range={0.2814797126911358,0.34531147873762247},location.rate=0.8230113153660472,height_95%_HPD={0.28453462871954766,0.317233841339024},default.rate_median=9.273404741881719E-4,length_median=0.004038702484173,location="Northeast",location.prob=1.0,location.set={"Northeast"},location.rate_range={0.5292891777577537,1.1971156581720142},height=0.2986466272254151]:0.005597533009506,292[&length_range={7.245873506756E-8,0.08641594790088},default.rate_95%_HPD={8.535417156658662E-4,9.999635770142521E-4},length_95%_HPD={7.245873506756E-8,0.02660543230331},default.rate_range={8.001584972796374E-4,9.999701183629223E-4},default.rate=9.243621626513629E-4,length=0.009826665699600353,location.rate_95%_HPD={0.6089697149275124,1.048525471806728},location.rate_median=0.8160049907200903,height_median=0.27945205479454677,location.set.prob={1.0},height_range={0.27945205479440766,0.2794520547946539},location.rate=0.8210190234927494,height_95%_HPD={0.279452054794493,0.2794520547946009},default.rate_median=9.267216800386625E-4,length_median=0.0076645077092655,location="Northeast",location.prob=1.0,location.set={"Northeast"},location.rate_range={0.4199263066583453,1.3782426490797912},height=0.2794520547944637]:0.02101217840819)[&length_range={4.54496749358E-6,0.03647359239004},default.rate_95%_HPD={8.582643716548327E-4,9.98982382835231E-4},length_95%_HPD={4.54496749358E-6,0.01799238758913},default.rate_range={8.030917141700901E-4,9.993386520138728E-4},default.rate=9.267638949454251E-4,length=0.0056492820771749976,posterior=0.03225,location.rate_95%_HPD={0.6324352844105332,1.06468409617506},location.rate_median=0.8208219309916954,height_median=0.2972442160220836,location.set.prob={1.0},height_range={0.28159478899694473,0.3323110201674421},location.rate=0.8227924246464429,height_95%_HPD={0.2838841863308387,0.31205075730102005},default.rate_median=9.28665905533868E-4,length_median=0.003914866435298,location="Northeast",location.prob=1.0,location.set={"Northeast"},location.rate_range={0.4199263066583453,1.221092917226202},height=0.2982522479928268]:9.791478576893E-4)[&length_range={1.263844767324E-5,0.191488235169},default.rate_95%_HPD={8.535974441519743E-4,9.999480256426576E-4},length_95%_HPD={0.002901202672742,0.05922668024521},default.rate_range={8.001584972796374E-4,9.999701183629223E-4},default.rate=9.244074440562476E-4,length=0.02921899951169389,posterior=0.9951666666666666,location.rate_95%_HPD={0.6087647422925145,1.0485053770273742},location.rate_median=0.8159450249110447,height_median=0.30498864106904844,location.set.prob={1.3956344554234354E-4,0.9998604365544577},height_range={0.282539380818854,0.3660170310961153},location.rate=0.821005245038627,height_95%_HPD={0.2874821687052931,0.3275130698936364},default.rate_median=9.267496643748724E-4,length_median=0.026509046340695,location="Northeast",location.prob=0.9998604365544577,location.set={"North","Northeast"},location.rate_range={0.4199263066583453,1.3782426490797912},height=0.30638644947179644]:0.01597052416015)[&length_range={7.992314822208E-5,0.06846008483877},default.rate_95%_HPD={8.480787236238739E-4,9.986304983019736E-4},length_95%_HPD={7.992314822208E-5,0.03393905753056},default.rate_range={8.130112155251213E-4,9.986304983019736E-4},default.rate=9.246317343956836E-4,length=0.011806390916723811,posterior=0.004277777777777778,location.rate_95%_HPD={0.6040893648874212,1.0290360597997215},location.rate_median=0.7974548040204134,height_median=0.3209370361480599,location.set.prob={1.0},height_range={0.297451746213661,0.36509597389632},location.rate=0.7980560978840944,height_95%_HPD={0.297451746213661,0.34480140984558194},default.rate_median=9.296971659767803E-4,length_median=0.007035486109494501,location="Northeast",location.prob=1.0,location.set={"Northeast"},location.rate_range={0.5029703987551647,1.064853326862642},height=0.3226921321866463]:0.002440273900497,((197[&length_range={0.01691694524498,0.260142545274},default.rate_95%_HPD={8.535417156658662E-4,9.999635770142521E-4},length_95%_HPD={0.0542493371841,0.1809082507438},default.rate_range={8.001584972796374E-4,9.999701183629223E-4},default.rate=9.243621626513629E-4,length=0.11706548854234368,location.rate_95%_HPD={0.6089697149275124,1.048525471806728},location.rate_median=0.8160049907200903,height_median=0.06027397260277245,location.set.prob={1.0},height_range={0.06027397260261508,0.06027397260293532},location.rate=0.8210190234927494,height_95%_HPD={0.060273972602691794,0.06027397260284861},default.rate_median=9.267216800386625E-4,length_median=0.1156748725684,location="CentreWest",location.prob=1.0,location.set={"CentreWest"},location.rate_range={0.4199263066583453,1.3782426490797912},height=0.06027397260277201]:0.1019515272433,191[&length_range={0.01691694524498,0.2370049655612},default.rate_95%_HPD={8.535417156658662E-4,9.999635770142521E-4},length_95%_HPD={0.0556931367551,0.1815851635738},default.rate_range={8.001584972796374E-4,9.999701183629223E-4},default.rate=9.243621626513629E-4,length=0.11689424369240219,location.rate_95%_HPD={0.6089697149275124,1.048525471806728},location.rate_median=0.8160049907200903,height_median=0.06027397260277234,location.set.prob={1.0},height_range={0.06027397260261508,0.060273972602916226},location.rate=0.8210190234927494,height_95%_HPD={0.06027397260269346,0.06027397260285017},default.rate_median=9.267216800386625E-4,length_median=0.1156748725684,location="CentreWest",location.prob=1.0,location.set={"CentreWest"},location.rate_range={0.4199263066583453,1.3782426490797912},height=0.060273972602771994]:0.1019515272433)[&length_range={3.499040767779E-5,0.2037617179077},default.rate_95%_HPD={8.542924182176053E-4,9.999480256426576E-4},length_95%_HPD={4.785084925649E-4,0.1073054064986},default.rate_range={8.001584972796374E-4,9.999701183629223E-4},default.rate=9.249216662565663E-4,length=0.054706883544932416,posterior=0.9144166666666667,location.rate_95%_HPD={0.6094075480584648,1.0497019836294643},location.rate_median=0.8161843576689852,height_median=0.17224469223406358,location.set.prob={0.953005862875543,0.0016403900483003737,3.0377593487043958E-5,0.011816883866460098,0.012940854825480725,0.020565630790728758},height_range={0.07719091784774601,0.29727893816404216},location.rate=0.8212889040672436,height_95%_HPD={0.11430282990175711,0.23120171049856625},default.rate_median=9.272702696836495E-4,length_median=0.05247485154824,location="CentreWest",location.prob=0.953005862875543,location.set={"CentreWest","RJ","South","North","Southeast","Northeast"},location.rate_range={0.4199263066583453,1.3782426490797912},height=0.17271970751225288]:0.07380930271008,135[&length_range={0.005492723593327,0.1668307602401},default.rate_95%_HPD={8.535417156658662E-4,9.999635770142521E-4},length_95%_HPD={0.0238638529827,0.1066979922444},default.rate_range={8.001584972796374E-4,9.999701183629223E-4},default.rate=9.243621626513629E-4,length=0.06386508183567104,location.rate_95%_HPD={0.6089697149275124,1.048525471806728},location.rate_median=0.8160049907200903,height_median=0.16712328767130186,location.set.prob={1.0},height_range={0.16712328767117735,0.16712328767142948},location.rate=0.8210190234927494,height_95%_HPD={0.16712328767124185,0.16712328767136025},default.rate_median=9.267216800386625E-4,length_median=0.06280451396304501,location="Northeast",location.prob=1.0,location.set={"Northeast"},location.rate_range={0.4199263066583453,1.3782426490797912},height=0.16712328767137477]:0.06891151488486)[&length_range={0.002816470218093,0.2468028200383},default.rate_95%_HPD={8.531750543604177E-4,9.999480256426576E-4},length_95%_HPD={0.01709065062569,0.1151761019223},default.rate_range={8.002136259912647E-4,9.999701183629223E-4},default.rate=9.239798557425913E-4,length=0.06544951316860219,posterior=0.8700833333333333,location.rate_95%_HPD={0.6113375568239766,1.050775872386767},location.rate_median=0.8167648237402096,height_median=0.22780516257969008,location.set.prob={0.2983111451648948,0.0068958911981610955,7.023592887015931E-4,0.0862624908214411,0.03135076461386202,0.5764773489129393},height_range={0.17261601126457682,0.33395404791139766},location.rate=0.8219253652089962,height_95%_HPD={0.18889748028201203,0.27041444305988305},default.rate_median=9.262358815171482E-4,length_median=0.06327266366877,location="Northeast",location.prob=0.5764773489129393,location.set={"CentreWest","RJ","South","North","Southeast","Northeast"},location.rate_range={0.4199263066583453,1.3058133782516244},height=0.22924012871955543]:0.0838193765649)[&length_range={6.522818727501E-4,0.01169187676552},default.rate_95%_HPD={9.240088314718604E-4,9.6668102215031E-4},length_95%_HPD={6.522818727501E-4,0.01169187676552},default.rate_range={9.240088314718604E-4,9.6668102215031E-4},default.rate=9.420788535664E-4,length=0.004034490018717675,posterior=1.1111111111111112E-4,location.rate_95%_HPD={0.6724542629348281,1.0226310980576854},location.rate_median=0.8550550027947881,height_median=0.3186853517074632,location.set.prob={1.0},height_range={0.309059704045466,0.35517187939541395},location.rate=0.8512988416455224,height_95%_HPD={0.309059704045466,0.35517187939541395},default.rate_median=9.388127803217148E-4,length_median=0.0018969007183002999,location="Northeast",location.prob=1.0,location.set={"Northeast"},location.rate_range={0.6724542629348281,1.0226310980576854},height=0.3254005717139516]:0.003015277095352,((430[&length_range={5.048614794964E-4,0.2496335000316},default.rate_95%_HPD={8.535417156658662E-4,9.999635770142521E-4},length_95%_HPD={0.005337754203212,0.0735388352793},default.rate_range={8.001584972796374E-4,9.999701183629223E-4},default.rate=9.243621626513629E-4,length=0.037214574614101076,location.rate_95%_HPD={0.6089697149275124,1.048525471806728},location.rate_median=0.8160049907200903,height_median=0.26575342465753227,location.set.prob={1.0},height_range={0.2657534246574153,0.26575342465763707},location.rate=0.8210190234927494,height_95%_HPD={0.26575342465747775,0.26575342465758545},default.rate_median=9.267216800386625E-4,length_median=0.03445070196227,location="Northeast",location.prob=1.0,location.set={"Northeast"},location.rate_range={0.4199263066583453,1.3782426490797912},height=0.26575342465740237]:0.04807010812196,((432[&length_range={2.029238586054E-7,0.1152015640989},default.rate_95%_HPD={8.535417156658662E-4,9.999635770142521E-4},length_95%_HPD={2.029238586054E-7,0.04400338144961},default.rate_range={8.001584972796374E-4,9.999701183629223E-4},default.rate=9.243621626513629E-4,length=0.016416710282136295,location.rate_95%_HPD={0.6089697149275124,1.048525471806728},location.rate_median=0.8160049907200903,height_median=0.263013698630175,location.set.prob={1.0},height_range={0.26301369863004737,0.2630136986302791},location.rate=0.8210190234927494,height_95%_HPD={0.2630136986301209,0.26301369863022894},default.rate_median=9.267216800386625E-4,length_median=0.012785748423635,location="Northeast",location.prob=1.0,location.set={"Northeast"},location.rate_range={0.4199263066583453,1.3782426490797912},height=0.2630136986300459]:0.01975863627184,(134[&length_range={0.01239760213257,0.2555412680153},default.rate_95%_HPD={8.535417156658662E-4,9.999635770142521E-4},length_95%_HPD={0.04535198407559,0.1496485515651},default.rate_range={8.001584972796374E-4,9.999701183629223E-4},default.rate=9.243621626513629E-4,length=0.0967601169842282,location.rate_95%_HPD={0.6089697149275124,1.048525471806728},location.rate_median=0.8160049907200903,height_median=0.17534246575337403,location.set.prob={1.0},height_range={0.17534246575324536,0.17534246575350027},location.rate=0.8210190234927494,height_95%_HPD={0.17534246575330487,0.1753424657534433},default.rate_median=9.267216800386625E-4,length_median=0.09585736215276999,location="Northeast",location.prob=1.0,location.set={"Northeast"},location.rate_range={0.4199263066583453,1.3782426490797912},height=0.17534246575345436]:0.0940913698029,148[&length_range={0.009744243538992,0.2969570618956},default.rate_95%_HPD={8.535417156658662E-4,9.999635770142521E-4},length_95%_HPD={0.03946986134182,0.1639413203064},default.rate_range={8.001584972796374E-4,9.999701183629223E-4},default.rate=9.243621626513629E-4,length=0.10496127032579661,location.rate_95%_HPD={0.6089697149275124,1.048525471806728},location.rate_median=0.8160049907200903,height_median=0.16712328767130202,location.set.prob={1.0},height_range={0.16712328767116724,0.16712328767144008},location.rate=0.8210190234927494,height_95%_HPD={0.16712328767122953,0.1671232876713743},default.rate_median=9.267216800386625E-4,length_median=0.10515688640500001,location="Northeast",location.prob=1.0,location.set={"Northeast"},location.rate_range={0.4199263066583453,1.3782426490797912},height=0.16712328767137488]:0.102310547885)[&length_range={7.914890468796E-5,0.08651511624624},default.rate_95%_HPD={8.592918544563699E-4,9.997262793866632E-4},length_95%_HPD={7.914890468796E-5,0.04600465426538},default.rate_range={8.029663610287252E-4,9.997262793866632E-4},default.rate=9.277101926783783E-4,length=0.0167099247516457,posterior=0.015583333333333333,location.rate_95%_HPD={0.6330480034793292,1.0616491330885938},location.rate_median=0.815811710166241,height_median=0.2643442915284886,location.set.prob={0.0035650623885918,0.0017825311942959,0.9946524064171123},height_range={0.20909157349114837,0.3251916351065268},location.rate=0.8219295173923655,height_95%_HPD={0.22441303822655373,0.30772790043219994},default.rate_median=9.326334641698527E-4,length_median=0.01225869563333,location="Northeast",location.prob=0.9946524064171123,location.set={"RJ","North","Northeast"},location.rate_range={0.5101816363176856,1.2382258397750299},height=0.2651858331802494]:0.01333849934573)[&length_range={2.802770529802E-4,0.04522513558114},default.rate_95%_HPD={8.717887499118124E-4,9.96529166885769E-4},length_95%_HPD={2.802770529802E-4,0.03428788327517},default.rate_range={8.640990822893671E-4,9.997262793866632E-4},default.rate=9.287597508394089E-4,length=0.015142658344395613,posterior=0.0011111111111111111,location.rate_95%_HPD={0.63263302249689,1.0057218413278204},location.rate_median=0.7879090548535249,height_median=0.2789207924126681,location.set.prob={1.0},height_range={0.264687570305989,0.31420190092679934},location.rate=0.8059219588522218,height_95%_HPD={0.2652274292590492,0.30991443506333544},default.rate_median=9.247665709737854E-4,length_median=0.012031971750355,location="Northeast",location.prob=1.0,location.set={"Northeast"},location.rate_range={0.5472451220008165,1.0987532751745965},height=0.2829175547537188]:0.03104594351463,301[&length_range={6.914874734476E-5,0.1550310544453},default.rate_95%_HPD={8.535417156658662E-4,9.999635770142521E-4},length_95%_HPD={6.757990233002E-4,0.04574219489315},default.rate_range={8.001584972796374E-4,9.999701183629223E-4},default.rate=9.243621626513629E-4,length=0.019864027951332353,location.rate_95%_HPD={0.6089697149275124,1.048525471806728},location.rate_median=0.8160049907200903,height_median=0.31232876712329005,location.set.prob={1.0},height_range={0.3123287671231604,0.3123287671233933},location.rate=0.8210190234927494,height_95%_HPD={0.31232876712323665,0.31232876712334323},default.rate_median=9.267216800386625E-4,length_median=0.016715600206035,location="Northeast",location.prob=1.0,location.set={"Northeast"},location.rate_range={0.4199263066583453,1.3782426490797912},height=0.31232876712328694]:0.001489511293354)[&default.rate=9.240088314718604E-4,length=5.254362848706E-6,posterior=2.777777777777778E-5,location="Northeast",location.prob=1.0,location.set={"Northeast"},location.set.prob={1.0},height=0.3138182784166228,location.rate=0.6724542629348281]:5.254362848706E-6)[&default.rate=9.240088314718604E-4,length=1.183053237425E-4,posterior=2.777777777777778E-5,location="Northeast",location.prob=1.0,location.set={"Northeast"},location.set.prob={1.0},height=0.3138235327794715,location.rate=0.6724542629348281]:1.183053237425E-4,(152[&length_range={0.01292696838539,0.2935208949393},default.rate_95%_HPD={8.535417156658662E-4,9.999635770142521E-4},length_95%_HPD={0.03306299546975,0.1228396980725},default.rate_range={8.001584972796374E-4,9.999701183629223E-4},default.rate=9.243621626513629E-4,length=0.07698183847105468,location.rate_95%_HPD={0.6089697149275124,1.048525471806728},location.rate_median=0.8160049907200903,height_median=0.24383561643844587,location.set.prob={1.0},height_range={0.24383561643828533,0.243835616438575},location.rate=0.8210190234927494,height_95%_HPD={0.24383561643838694,0.24383561643850404},default.rate_median=9.267216800386625E-4,length_median=0.07476298719162,location="Northeast",location.prob=1.0,location.set={"Northeast"},location.rate_range={0.4199263066583453,1.3782426490797912},height=0.24383561643844576]:0.06788457394936,(((((277[&length_range={2.717865327795E-7,0.07653147721253},default.rate_95%_HPD={8.535417156658662E-4,9.999635770142521E-4},length_95%_HPD={2.717865327795E-7,0.03280454678092},default.rate_range={8.001584972796374E-4,9.999701183629223E-4},default.rate=9.243621626513629E-4,length=0.01355466011048603,location.rate_95%_HPD={0.6089697149275124,1.048525471806728},location.rate_median=0.8160049907200903,height_median=0.23835616438373106,location.set.prob={1.0},height_range={0.23835616438359336,0.2383561643838466},location.rate=0.8210190234927494,height_95%_HPD={0.23835616438367696,0.23835616438378587},default.rate_median=9.267216800386625E-4,length_median=0.01151900624073,location="Northeast",location.prob=1.0,location.set={"Northeast"},location.rate_range={0.4199263066583453,1.3782426490797912},height=0.23835616438373108]:0.01773699982887,290[&length_range={1.416977010171E-7,0.07330430908537},default.rate_95%_HPD={8.535417156658662E-4,9.999635770142521E-4},length_95%_HPD={1.416977010171E-7,0.02467129018705},default.rate_range={8.001584972796374E-4,9.999701183629223E-4},default.rate=9.243621626513629E-4,length=0.008684952666361573,location.rate_95%_HPD={0.6089697149275124,1.048525471806728},location.rate_median=0.8160049907200903,height_median=0.254794520548103,location.set.prob={1.0},height_range={0.25479452054797336,0.2547945205482266},location.rate=0.8210190234927494,height_95%_HPD={0.25479452054804896,0.2547945205481572},default.rate_median=9.267216800386625E-4,length_median=0.006419454290623,location="Northeast",location.prob=1.0,location.set={"Northeast"},location.rate_range={0.4199263066583453,1.3782426490797912},height=0.25479452054797797]:0.0012986436645)[&length_range={1.513755614485E-5,0.0503847205226},default.rate_95%_HPD={8.513477315148209E-4,9.985513244409334E-4},length_95%_HPD={1.513755614485E-5,0.02157643214098},default.rate_range={8.002136259912647E-4,9.999451675753242E-4},default.rate=9.2256260081766E-4,length=0.007832177314568325,posterior=0.04080555555555555,location.rate_95%_HPD={0.6152015096785471,1.0568809831065549},location.rate_median=0.8191724006132497,height_median=0.2585764002471711,location.set.prob={1.0},height_range={0.25479704540625503,0.3010845057340593},location.rate=0.8233140367648388,height_95%_HPD={0.25479704540625503,0.270395613307648},default.rate_median=9.241916278639248E-4,length_median=0.005858707356351,location="Northeast",location.prob=1.0,location.set={"Northeast"},location.rate_range={0.5023934454709887,1.257780660754477},height=0.2602185231289641]:0.008051275895764,(((269[&length_range={1.657942810818E-9,0.1086530056301},default.rate_95%_HPD={8.535417156658662E-4,9.999635770142521E-4},length_95%_HPD={1.657942810818E-9,0.05833183868337},default.rate_range={8.001584972796374E-4,9.999701183629223E-4},default.rate=9.243621626513629E-4,length=0.026344354130560382,location.rate_95%_HPD={0.6089697149275124,1.048525471806728},location.rate_median=0.8160049907200903,height_median=0.20273972602740303,location.set.prob={1.0},height_range={0.2027397260272653,0.2027397260275326},location.rate=0.8210190234927494,height_95%_HPD={0.20273972602734786,0.20273972602745738},default.rate_median=9.267216800386625E-4,length_median=0.02445969449023,location="Northeast",location.prob=1.0,location.set={"Northeast"},location.rate_range={0.4199263066583453,1.3782426490797912},height=0.20273972602730478]:4.200572682815E-4,283[&length_range={2.38093975119E-6,0.1159159423913},default.rate_95%_HPD={8.535417156658662E-4,9.999635770142521E-4},length_95%_HPD={0.008050559183559,0.06971276268432},default.rate_range={8.001584972796374E-4,9.999701183629223E-4},default.rate=9.243621626513629E-4,length=0.03432142061238534,location.rate_95%_HPD={0.6089697149275124,1.048525471806728},location.rate_median=0.8160049907200903,height_median=0.1945205479453309,location.set.prob={1.0},height_range={0.19452054794520435,0.1945205479454596},location.rate=0.8210190234927494,height_95%_HPD={0.1945205479452759,0.1945205479453856},default.rate_median=9.267216800386625E-4,length_median=0.032510172823685,location="Northeast",location.prob=1.0,location.set={"Northeast"},location.rate_range={0.4199263066583453,1.3782426490797912},height=0.19452054794523785]:0.008639235350354)[&length_range={1.881593361064E-6,0.1084088766374},default.rate_95%_HPD={8.538706389743376E-4,9.998449383234057E-4},length_95%_HPD={1.881593361064E-6,0.05559412452453},default.rate_range={8.003536937556437E-4,9.999451675753242E-4},default.rate=9.248341513449356E-4,length=0.028053086551993293,posterior=0.4538888888888889,location.rate_95%_HPD={0.6125046018223252,1.051883381909245},location.rate_median=0.815259115793423,height_median=0.21367667847131028,location.set.prob={1.0},height_range={0.20273972768538473,0.27849912103862107},location.rate=0.8207562078290173,height_95%_HPD={0.20273972768538473,0.23845506856509885},default.rate_median=9.273715863533272E-4,length_median=0.026973873131940003,location="Northeast",location.prob=1.0,location.set={"Northeast"},location.rate_range={0.4297017559594527,1.3058133782516244},height=0.21634956455657553]:0.04472362580371,(279[&length_range={2.757048621349E-7,0.09753392862532},default.rate_95%_HPD={8.535417156658662E-4,9.999635770142521E-4},length_95%_HPD={2.757048621349E-7,0.04221141331554},default.rate_range={8.001584972796374E-4,9.999701183629223E-4},default.rate=9.243621626513629E-4,length=0.018882003513334383,location.rate_95%_HPD={0.6089697149275124,1.048525471806728},location.rate_median=0.8160049907200903,height_median=0.22465753424671686,location.set.prob={1.0},height_range={0.22465753424658436,0.22465753424684454},location.rate=0.8210190234927494,height_95%_HPD={0.22465753424666196,0.22465753424677115},default.rate_median=9.267216800386625E-4,length_median=0.017582943792055,location="Northeast",location.prob=1.0,location.set={"Northeast"},location.rate_range={0.4199263066583453,1.3782426490797912},height=0.2246575342468299]:0.01256306612519,281[&length_range={1.14619367779E-4,0.09674764066075},default.rate_95%_HPD={8.535417156658662E-4,9.999635770142521E-4},length_95%_HPD={0.001928263085946,0.04955927627087},default.rate_range={8.001584972796374E-4,9.999701183629223E-4},default.rate=9.243621626513629E-4,length=0.025707339761096886,location.rate_95%_HPD={0.6089697149275124,1.048525471806728},location.rate_median=0.8160049907200903,height_median=0.22739726027407414,location.set.prob={1.0},height_range={0.22739726027394436,0.22739726027419654},location.rate=0.8210190234927494,height_95%_HPD={0.2273972602740199,0.227397260274129},default.rate_median=9.267216800386625E-4,length_median=0.024537361479505,location="Northeast",location.prob=1.0,location.set={"Northeast"},location.rate_range={0.4199263066583453,1.3782426490797912},height=0.22739726027418852]:0.009823340097831)[&length_range={3.787589410442E-7,0.06647164102013},default.rate_95%_HPD={8.525376488974423E-4,9.999082439374983E-4},length_95%_HPD={3.787589410442E-7,0.0337331105358},default.rate_range={8.003536937556437E-4,9.999082439374983E-4},default.rate=9.237679476874703E-4,length=0.012911012526932275,posterior=0.08819444444444445,location.rate_95%_HPD={0.604108749314415,1.04138138321207},location.rate_median=0.8161320400878544,height_median=0.24155794598909602,location.set.prob={1.0},height_range={0.22775866799459,0.2944481051077491},location.rate=0.8223089319630643,height_95%_HPD={0.22852113442771899,0.261632129767967},default.rate_median=9.256406513026686E-4,length_median=0.0105187220033,location="Northeast",location.prob=1.0,location.set={"Northeast"},location.rate_range={0.48508549096111014,1.3058133782516244},height=0.2429677959373084]:0.01066280872749)[&length_range={6.0428269896E-6,0.06727402915254},default.rate_95%_HPD={8.474388061671731E-4,9.98892700235033E-4},length_95%_HPD={6.0428269896E-6,0.03108338864475},default.rate_range={8.008869314391594E-4,9.997505460344876E-4},default.rate=9.231825725556946E-4,length=0.011605281187550122,posterior=0.03875,location.rate_95%_HPD={0.6240318010840685,1.0568809831065549},location.rate_median=0.8185892031364461,height_median=0.24612750730008853,location.set.prob={1.0},height_range={0.22801259080058506,0.2918475007812489},location.rate=0.8257139379913492,height_95%_HPD={0.2326188104686448,0.267541715754252},default.rate_median=9.266727220614192E-4,length_median=0.009341623673384,location="Northeast",location.prob=1.0,location.set={"Northeast"},location.rate_range={0.5264075475347347,1.191090768214889},height=0.24746979985458956]:8.986020010634E-4,((477[&length_range={9.660995991533E-4,0.1294676641815},default.rate_95%_HPD={8.535417156658662E-4,9.999635770142521E-4},length_95%_HPD={0.004983259303372,0.06945040547056},default.rate_range={8.001584972796374E-4,9.999701183629223E-4},default.rate=9.243621626513629E-4,length=0.03460769485181563,location.rate_95%_HPD={0.6089697149275124,1.048525471806728},location.rate_median=0.8160049907200903,height_median=0.13698630136991602,location.set.prob={1.0},height_range={0.13698630136978435,0.1369863013700356},location.rate=0.8210190234927494,height_95%_HPD={0.13698630136986,0.13698630136997203},default.rate_median=9.267216800386625E-4,length_median=0.032025005270155005,location="South",location.prob=1.0,location.set={"South"},location.rate_range={0.4199263066583453,1.3782426490797912},height=0.1369863013698781]:0.08250307753041,456[&length_range={6.51107789934E-7,0.1213814052152},default.rate_95%_HPD={8.535417156658662E-4,9.999635770142521E-4},length_95%_HPD={7.557094323402E-4,0.06190330234294},default.rate_range={8.001584972796374E-4,9.999701183629223E-4},default.rate=9.243621626513629E-4,length=0.030810565941054323,location.rate_95%_HPD={0.6089697149275124,1.048525471806728},location.rate_median=0.8160049907200903,height_median=0.13424657534255868,location.set.prob={1.0},height_range={0.13424657534242435,0.13424657534267959},location.rate=0.8210190234927494,height_95%_HPD={0.13424657534250295,0.1342465753426152},default.rate_median=9.267216800386625E-4,length_median=0.028782958409055003,location="South",location.prob=1.0,location.set={"South"},location.rate_range={0.4199263066583453,1.3782426490797912},height=0.13424657534252443]:0.08524280355776)[&length_range={8.533263319455E-6,0.1045965283991},default.rate_95%_HPD={8.536109720225524E-4,9.999322246495128E-4},length_95%_HPD={8.533263319455E-6,0.05275243932464},default.rate_range={8.001584972796374E-4,9.999480256426576E-4},default.rate=9.244815915877338E-4,length=0.022479777895618325,posterior=0.5295833333333333,location.rate_95%_HPD={0.614055269816754,1.0516901534874619},location.rate_median=0.8158071213996798,height_median=0.163006432488134,location.set.prob={0.9868345135064254,0.00886441122475741,2.6226068712300026E-4,0.0034093889325990034,6.294256490952006E-4},height_range={0.13832589077097301,0.23173500724369261},location.rate=0.8216608477019143,height_95%_HPD={0.1410471452967818,0.1924824062113668},default.rate_median=9.267939819660932E-4,length_median=0.01947549497217,location="South",location.prob=0.9868345135064254,location.set={"South","RJ","North","Southeast","Northeast"},location.rate_range={0.4199263066583453,1.3058133782516244},height=0.16494637157706543]:0.01246302378319,(594[&length_range={0.05803568069171,0.2086067205329},default.rate_95%_HPD={8.535417156658662E-4,9.999635770142521E-4},length_95%_HPD={0.07127846227075,0.1567939578129},default.rate_range={8.001584972796374E-4,9.999701183629223E-4},default.rate=9.243621626513629E-4,length=0.1118811976336774,location.rate_95%_HPD={0.6089697149275124,1.048525471806728},location.rate_median=0.8160049907200903,height_median=0.06301369863012946,location.set.prob={1.0},height_range={0.06301369862999495,0.0630136986302603},location.rate=0.8210190234927494,height_95%_HPD={0.06301369863005402,0.06301369863020595},default.rate_median=9.267216800386625E-4,length_median=0.11023392529015,location="Southeast",location.prob=1.0,location.set={"Southeast"},location.rate_range={0.4199263066583453,1.3782426490797912},height=0.0630136986301293]:0.1226593226969,359[&length_range={5.014341162914E-4,0.1671987172055},default.rate_95%_HPD={8.535417156658662E-4,9.999635770142521E-4},length_95%_HPD={0.01392802069105,0.09858444497151},default.rate_range={8.001584972796374E-4,9.999701183629223E-4},default.rate=9.243621626513629E-4,length=0.05596225728756627,location.rate_95%_HPD={0.6089697149275124,1.048525471806728},location.rate_median=0.8160049907200903,height_median=0.12054794520554452,location.set.prob={1.0},height_range={0.12054794520541007,0.12054794520567264},location.rate=0.8210190234927494,height_95%_HPD={0.12054794520548695,0.12054794520560058},default.rate_median=9.267216800386625E-4,length_median=0.05461732270998,location="RJ",location.prob=1.0,location.set={"RJ"},location.rate_range={0.4199263066583453,1.3782426490797912},height=0.12054794520554418]:0.06512507612148)[&length_range={4.868478148928E-6,0.1267161346011},default.rate_95%_HPD={8.549765697590186E-4,9.995688165944977E-4},length_95%_HPD={4.868478148928E-6,0.05670420512437},default.rate_range={8.006201769867754E-4,9.999322246495128E-4},default.rate=9.255303659334697E-4,length=0.022895408053785125,posterior=0.3331388888888889,location.rate_95%_HPD={0.6144723298355258,1.0493907029304432},location.rate_median=0.8160760388438056,height_median=0.16561141221281733,location.set.prob={2.501459184524306E-4,0.5963478695905945,0.16234470107562746,8.338197281747686E-5,0.21170682898357376,0.029267072458934378},height_range={0.12104937932177667,0.25253907006912846},location.rate=0.8222763010606715,height_95%_HPD={0.12908629942401578,0.2051046776873437},default.rate_median=9.278149218578921E-4,length_median=0.01912571702304,location="RJ",location.prob=0.5963478695905945,location.set={"CentreWest","RJ","South","North","Southeast","Northeast"},location.rate_range={0.4297017559594527,1.3058133782516244},height=0.1665388757133073]:0.04627938135649)[&length_range={3.861899036735E-4,0.1501702250917},default.rate_95%_HPD={8.535417156658662E-4,9.999667935320232E-4},length_95%_HPD={0.009931295909443,0.09078558863305},default.rate_range={8.001584972796374E-4,9.999701183629223E-4},default.rate=9.244273560294347E-4,length=0.05021688847618251,posterior=0.9969722222222223,location.rate_95%_HPD={0.6088710474079364,1.048525471806728},location.rate_median=0.816007156662285,height_median=0.19336795731496575,location.set.prob={1.671728288428854E-4,0.35131369981332367,0.3893455183750801,0.0013373826307430832,0.15630659496809785,0.1015296313839124},height_range={0.14449611901294812,0.2726958430227159},location.rate=0.8210297619812328,height_95%_HPD={0.16055541004823815,0.2322608559245038},default.rate_median=9.267983925434857E-4,length_median=0.04885512848443,location="South",location.prob=0.3893455183750801,location.set={"CentreWest","RJ","South","North","Southeast","Northeast"},location.rate_range={0.4199263066583453,1.3782426490797912},height=0.19458363006740764]:0.01682960841695)[&length_range={3.112225351903E-6,0.06238480997098},default.rate_95%_HPD={8.542796596196341E-4,9.98676014937972E-4},length_95%_HPD={3.112225351903E-6,0.02912811573017},default.rate_range={8.008869314391594E-4,9.999480256426576E-4},default.rate=9.313419425977126E-4,length=0.01131755021775302,posterior=0.03869444444444444,location.rate_95%_HPD={0.6155372952288667,1.0436124497040193},location.rate_median=0.8257688499389695,height_median=0.24886806395889696,location.set.prob={1.0},height_range={0.2284923165725709,0.29123623765974316},location.rate=0.826135752762152,height_95%_HPD={0.23211486345142487,0.26717448916463804},default.rate_median=9.353828827746739E-4,length_median=0.00902297663081,location="Northeast",location.prob=1.0,location.set={"Northeast"},location.rate_range={0.4742192748492715,1.267990621209232},height=0.24979026774935453]:0.0153624290079)[&length_range={2.929782638472E-5,0.05423832734757},default.rate_95%_HPD={8.504281220730365E-4,9.983907288378382E-4},length_95%_HPD={2.929782638472E-5,0.02352237146217},default.rate_range={8.158277633136829E-4,9.988246654445074E-4},default.rate=9.266023971971923E-4,length=0.008335019194689559,posterior=0.011555555555555555,location.rate_95%_HPD={0.6047236884583661,1.033282051984104},location.rate_median=0.8281509518247809,height_median=0.2644291175998138,location.set.prob={1.0},height_range={0.25487133474559903,0.29684313923997696},location.rate=0.8307160981903686,height_95%_HPD={0.25487133474559903,0.2797176011540108},default.rate_median=9.323642832539504E-4,length_median=0.00567667326098,location="Northeast",location.prob=1.0,location.set={"Northeast"},location.rate_range={0.5202194745097936,1.257784081101854},height=0.2653490150350696]:0.001689038407359,(278[&length_range={1.886344621808E-4,0.08705388861238},default.rate_95%_HPD={8.535417156658662E-4,9.999635770142521E-4},length_95%_HPD={9.731415128755E-4,0.03976536328784},default.rate_range={8.001584972796374E-4,9.999701183629223E-4},default.rate=9.243621626513629E-4,length=0.019034738018784723,location.rate_95%_HPD={0.6089697149275124,1.048525471806728},location.rate_median=0.8160049907200903,height_median=0.24109589041108864,location.set.prob={1.0},height_range={0.24109589041095433,0.24109589041120805},location.rate=0.8210190234927494,height_95%_HPD={0.24109589041103296,0.241095890411142},default.rate_median=9.267216800386625E-4,length_median=0.017286274446880003,location="Northeast",location.prob=1.0,location.set={"Northeast"},location.rate_range={0.4199263066583453,1.3782426490797912},height=0.24109589041108836]:0.01412344512308,(275[&length_range={5.578080624902E-7,0.08151804933949},default.rate_95%_HPD={8.535417156658662E-4,9.999635770142521E-4},length_95%_HPD={5.578080624902E-7,0.02929503709071},default.rate_range={8.001584972796374E-4,9.999701183629223E-4},default.rate=9.243621626513629E-4,length=0.011453414171342591,location.rate_95%_HPD={0.6089697149275124,1.048525471806728},location.rate_median=0.8160049907200903,height_median=0.243835616438446,location.set.prob={1.0},height_range={0.24383561643831134,0.2438356164385666},location.rate=0.8210190234927494,height_95%_HPD={0.2438356164383909,0.2438356164384995},default.rate_median=9.267216800386625E-4,length_median=0.0095174738421645,location="Northeast",location.prob=1.0,location.set={"Northeast"},location.rate_range={0.4199263066583453,1.3782426490797912},height=0.24383561643844576]:0.009821760887312,274[&length_range={7.355912088583E-5,0.07915936995194},default.rate_95%_HPD={8.535417156658662E-4,9.999635770142521E-4},length_95%_HPD={8.044393444248E-4,0.03713154850265},default.rate_range={8.001584972796374E-4,9.999701183629223E-4},default.rate=9.243621626513629E-4,length=0.017193155797736445,location.rate_95%_HPD={0.6089697149275124,1.048525471806728},location.rate_median=0.8160049907200903,height_median=0.24657534246580345,location.set.prob={1.0},height_range={0.24657534246566434,0.2465753424659266},location.rate=0.8210190234927494,height_95%_HPD={0.24657534246574858,0.24657534246585722},default.rate_median=9.267216800386625E-4,length_median=0.015282306322075001,location="Northeast",location.prob=1.0,location.set={"Northeast"},location.rate_range={0.4199263066583453,1.3782426490797912},height=0.2465753424658032]:0.007082034859955)[&length_range={3.093071634708E-6,0.04881434636718},default.rate_95%_HPD={8.525585301376169E-4,9.990501471678571E-4},length_95%_HPD={2.868705532677E-5,0.02398967507692},default.rate_range={8.03171648981062E-4,9.99943708831479E-4},default.rate=9.256549376150052E-4,length=0.008213595941539514,posterior=0.06458333333333334,location.rate_95%_HPD={0.6192130968252187,1.051288575427928},location.rate_median=0.8146477437968878,height_median=0.2564914875956299,location.set.prob={1.0},height_range={0.24668009501294888,0.321785248829647},location.rate=0.8214685443163893,height_95%_HPD={0.24707785072290606,0.2715147482299969},default.rate_median=9.275111773782098E-4,length_median=0.006200069189145,location="Northeast",location.prob=1.0,location.set={"Northeast"},location.rate_range={0.4199263066583453,1.2382258397750299},height=0.2579438704960538]:0.001561958208408)[&length_range={1.342677359101E-5,0.04052520310703},default.rate_95%_HPD={8.506369923762261E-4,9.983907288378382E-4},length_95%_HPD={1.342677359101E-5,0.02210350882279},default.rate_range={8.178141747085782E-4,9.983907288378382E-4},default.rate=9.272400554123484E-4,length=0.007537754408117707,posterior=0.016305555555555556,location.rate_95%_HPD={0.6234531067029567,1.0491857727981848},location.rate_median=0.8261569249607833,height_median=0.26170726013918577,location.set.prob={1.0},height_range={0.2472278418415373,0.2883941636665853},location.rate=0.8337876059938599,height_95%_HPD={0.24785854951018876,0.27690721777953264},default.rate_median=9.292240378064492E-4,length_median=0.005219344945053,location="Northeast",location.prob=1.0,location.set={"Northeast"},location.rate_range={0.5162255307817005,1.267990621209232},height=0.2624248178803742]:0.01061414298156)[&length_range={4.677334490732E-4,0.1825595176128},default.rate_95%_HPD={8.535417156658662E-4,9.999635770142521E-4},length_95%_HPD={0.004141391480583,0.06850012669448},default.rate_range={8.001584972796374E-4,9.999701183629223E-4},default.rate=9.243621626513629E-4,length=0.03420704926399299,posterior=1.0,location.rate_95%_HPD={0.6089697149275124,1.048525471806728},location.rate_median=0.8160049907200903,height_median=0.27763322881172614,location.set.prob={2.777777777777778E-5,1.1111111111111112E-4,1.6666666666666666E-4,3.8888888888888887E-4,5.555555555555556E-5,0.99925},height_range={0.2548863581935169,0.3371804512057889},location.rate=0.8210190234927494,height_95%_HPD={0.26029942374123394,0.2999648041436964},default.rate_median=9.267216800386625E-4,length_median=0.03139509181987,location="Northeast",location.prob=0.99925,location.set={"CentreWest","RJ","South","North","Southeast","Northeast"},location.rate_range={0.4199263066583453,1.3782426490797912},height=0.27894898455449363]:0.02363626534617,423[&length_range={2.964080534276E-4,0.1594097460086},default.rate_95%_HPD={8.535417156658662E-4,9.999635770142521E-4},length_95%_HPD={0.001845719735786,0.06482255806586},default.rate_range={8.001584972796374E-4,9.999701183629223E-4},default.rate=9.243621626513629E-4,length=0.030448006339648472,location.rate_95%_HPD={0.6089697149275124,1.048525471806728},location.rate_median=0.8160049907200903,height_median=0.2547945205481029,location.set.prob={1.0},height_range={0.25479452054797735,0.2547945205482107},location.rate=0.8210190234927494,height_95%_HPD={0.25479452054804674,0.25479452054815543},default.rate_median=9.267216800386625E-4,length_median=0.027581552224385,location="Northeast",location.prob=1.0,location.set={"Northeast"},location.rate_range={0.4199263066583453,1.3782426490797912},height=0.25479452054797763]:0.03467522331379)[&length_range={3.514220262646E-5,0.05622555833285},default.rate_95%_HPD={8.417082687875396E-4,9.928471630841658E-4},length_95%_HPD={3.514220262646E-5,0.03489257106121},default.rate_range={8.105035730204907E-4,9.983864003748424E-4},default.rate=9.198450374127824E-4,length=0.01178368189062831,posterior=0.007944444444444445,location.rate_95%_HPD={0.6147849053348142,1.0358753993280407},location.rate_median=0.8166692997262923,height_median=0.2969953677545685,location.set.prob={1.0},height_range={0.26912716817254134,0.34664143469412073},location.rate=0.8216738477394301,height_95%_HPD={0.275823401966238,0.32736990542275823},default.rate_median=9.197301708895814E-4,length_median=0.008597820039344,location="Northeast",location.prob=1.0,location.set={"Northeast"},location.rate_range={0.5011910900577328,1.1772734071112367},height=0.2984055682624992]:0.02127113403575,((273[&length_range={0.005191325333872,0.2186157527621},default.rate_95%_HPD={8.535417156658662E-4,9.999635770142521E-4},length_95%_HPD={0.02206491104515,0.1085761396765},default.rate_range={8.001584972796374E-4,9.999701183629223E-4},default.rate=9.243621626513629E-4,length=0.06378442359381062,location.rate_95%_HPD={0.6089697149275124,1.048525471806728},location.rate_median=0.8160049907200903,height_median=0.23835616438373103,location.set.prob={1.0},height_range={0.2383561643836093,0.23835616438388812},location.rate=0.8210190234927494,height_95%_HPD={0.23835616438367496,0.2383561643837861},default.rate_median=9.267216800386625E-4,length_median=0.061369800363455004,location="Northeast",location.prob=1.0,location.set={"Northeast"},location.rate_range={0.4199263066583453,1.3782426490797912},height=0.23835616438373103]:0.06270210302067,421[&length_range={1.021377018623E-4,0.1521041564996},default.rate_95%_HPD={8.535417156658662E-4,9.999635770142521E-4},length_95%_HPD={0.001052075384558,0.0568154560168},default.rate_range={8.001584972796374E-4,9.999701183629223E-4},default.rate=9.243621626513629E-4,length=0.02594606410457352,location.rate_95%_HPD={0.6089697149275124,1.048525471806728},location.rate_median=0.8160049907200903,height_median=0.27123287671247454,location.set.prob={1.0},height_range={0.27123287671236007,0.27123287671258606},location.rate=0.8210190234927494,height_95%_HPD={0.2712328767124209,0.2712328767125285},default.rate_median=9.267216800386625E-4,length_median=0.023233288506600003,location="Northeast",location.prob=1.0,location.set={"Northeast"},location.rate_range={0.4199263066583453,1.3782426490797912},height=0.27123287671240326]:0.02982539069193)[&length_range={3.12287409987E-7,0.07903674242226},default.rate_95%_HPD={8.540809021858275E-4,9.99348436024776E-4},length_95%_HPD={3.12287409987E-7,0.03606066793864},default.rate_range={8.104461697399813E-4,9.999480256426576E-4},default.rate=9.261229610687028E-4,length=0.013098152714312236,posterior=0.01838888888888889,location.rate_95%_HPD={0.6217640783890783,1.0391634670608723},location.rate_median=0.8135517675192627,height_median=0.29168179077318734,location.set.prob={1.0},height_range={0.2720654036203871,0.35336512991154556},location.rate=0.8170111381699552,height_95%_HPD={0.2720654036203871,0.31617061707986605},default.rate_median=9.290728067131188E-4,length_median=0.0090312499005185,location="Northeast",location.prob=1.0,location.set={"Northeast"},location.rate_range={0.5254035015776668,1.181082097963539},height=0.29383271653787224]:5.536118209232E-5,(99[&length_range={2.088206805545E-5,0.1729615941855},default.rate_95%_HPD={8.535417156658662E-4,9.999635770142521E-4},length_95%_HPD={0.002973800291332,0.08561556843447},default.rate_range={8.001584972796374E-4,9.999701183629223E-4},default.rate=9.243621626513629E-4,length=0.04297663310917222,location.rate_95%_HPD={0.6089697149275124,1.048525471806728},location.rate_median=0.8160049907200903,height_median=0.21917808219177454,location.set.prob={1.0},height_range={0.21917808219162938,0.21917808219188006},location.rate=0.8210190234927494,height_95%_HPD={0.21917808219171897,0.219178082191829},default.rate_median=9.267216800386625E-4,length_median=0.04047558096609,location="Northeast",location.prob=1.0,location.set={"Northeast"},location.rate_range={0.4199263066583453,1.3782426490797912},height=0.21917808219177445]:0.03990775939303,132[&length_range={0.002333318995467,0.2216724904161},default.rate_95%_HPD={8.535417156658662E-4,9.999635770142521E-4},length_95%_HPD={0.02840468424119,0.1269239268293},default.rate_range={8.001584972796374E-4,9.999701183629223E-4},default.rate=9.243621626513629E-4,length=0.07710694171743986,location.rate_95%_HPD={0.6089697149275124,1.048525471806728},location.rate_median=0.8160049907200903,height_median=0.17260273972601697,location.set.prob={1.0},height_range={0.17260273972583606,0.17260273972614804},location.rate=0.8210190234927494,height_95%_HPD={0.17260273972595686,0.17260273972607726},default.rate_median=9.267216800386625E-4,length_median=0.07509226341043,location="Northeast",location.prob=1.0,location.set={"Northeast"},location.rate_range={0.4199263066583453,1.3782426490797912},height=0.17260273972609555]:0.08648310185879)[&length_range={2.332736872412E-5,0.1278682620626},default.rate_95%_HPD={8.53361751133223E-4,9.991227664732977E-4},length_95%_HPD={2.332736872412E-5,0.0552036385749},default.rate_range={8.060774137018814E-4,9.991227664732977E-4},default.rate=9.259488457568057E-4,length=0.02025518151212832,posterior=0.026555555555555554,location.rate_95%_HPD={0.5929167842198984,1.01969546986948},location.rate_median=0.8227512979306353,height_median=0.2434234939205877,location.set.prob={0.0010460251046025104,0.9989539748953975},height_range={0.21965235354553186,0.31369498329676504},location.rate=0.8240651276141326,height_95%_HPD={0.2220843652288444,0.27552164457067896},default.rate_median=9.295214632250649E-4,length_median=0.016495708599955,location="Northeast",location.prob=0.9989539748953975,location.set={"RJ","Northeast"},location.rate_range={0.5162255307817005,1.166712355003351},height=0.2463632422064993]:0.04202778700169)[&length_range={0.009551840853508,0.009627249311146},default.rate_95%_HPD={8.714909755086183E-4,9.240088314718604E-4},length_95%_HPD={0.009551840853508,0.009627249311146},default.rate_range={8.714909755086183E-4,9.240088314718604E-4},default.rate=8.977499034902393E-4,length=0.009589545082327,posterior=5.555555555555556E-5,location.rate_95%_HPD={0.6724542629348281,0.8305474620423584},location.rate_median=0.7515008624885933,height_median=0.2974983251397058,location.set.prob={1.0},height_range={0.2938830216929371,0.3011136285864745},location.rate=0.7515008624885933,height_95%_HPD={0.2938830216929371,0.3011136285864745},default.rate_median=8.977499034902393E-4,length_median=0.009589545082327,location="Northeast",location.prob=1.0,location.set={"Northeast"},location.rate_range={0.6724542629348281,0.8305474620423584},height=0.2974983251397058]:0.009627249311146)[&default.rate=9.240088314718604E-4,length=9.793124901645E-4,posterior=2.777777777777778E-5,location="Northeast",location.prob=1.0,location.set={"Northeast"},location.set.prob={1.0},height=0.3107408778976205,location.rate=0.6724542629348281]:9.793124901645E-4)[&default.rate=9.240088314718604E-4,length=0.002221647715429,posterior=2.777777777777778E-5,location="Northeast",location.prob=1.0,location.set={"Northeast"},location.set.prob={1.0},height=0.311720190387785,location.rate=0.6724542629348281]:0.002221647715429)[&default.rate=9.240088314718604E-4,length=0.008927618113185,posterior=2.777777777777778E-5,location="Northeast",location.prob=1.0,location.set={"Northeast"},location.set.prob={1.0},height=0.31394183810321397,location.rate=0.6724542629348281]:0.008927618113185)[&default.rate=9.240088314718604E-4,length=0.003871588287477,posterior=2.777777777777778E-5,location="Northeast",location.prob=1.0,location.set={"Northeast"},location.set.prob={1.0},height=0.32286945621639895,location.rate=0.6724542629348281]:0.003871588287477)[&default.rate=9.240088314718604E-4,length=0.00620924374051,posterior=2.777777777777778E-5,location="Northeast",location.prob=1.0,location.set={"Northeast"},location.set.prob={1.0},height=0.326741044503876,location.rate=0.6724542629348281]:0.00620924374051)[&default.rate=9.240088314718604E-4,length=0.06862072091003,posterior=2.777777777777778E-5,location="Northeast",location.prob=1.0,location.set={"Northeast"},location.set.prob={1.0},height=0.33295028824438594,location.rate=0.6724542629348281]:0.06862072091003)[&default.rate=9.240088314718604E-4,length=0.02837830079333,posterior=2.777777777777778E-5,location="Northeast",location.prob=1.0,location.set={"Northeast"},location.set.prob={1.0},height=0.40157100915441596,location.rate=0.6724542629348281]:0.02837830079333)[&default.rate=9.240088314718604E-4,length=0.009954492382438,posterior=2.777777777777778E-5,location="Northeast",location.prob=1.0,location.set={"Northeast"},location.set.prob={1.0},height=0.42994930994774594,location.rate=0.6724542629348281]:0.009954492382438)[&default.rate=9.240088314718604E-4,length=0.0110468732857,posterior=2.777777777777778E-5,location="North",location.prob=1.0,location.set={"North"},location.set.prob={1.0},height=0.43990380233018395,location.rate=0.6724542629348281]:0.0110468732857,(((((((((297[&length_range={1.450291086669E-7,0.116677431762},default.rate_95%_HPD={8.535417156658662E-4,9.999635770142521E-4},length_95%_HPD={1.450291086669E-7,0.03967345176403},default.rate_range={8.001584972796374E-4,9.999701183629223E-4},default.rate=9.243621626513629E-4,length=0.013989532460300982,location.rate_95%_HPD={0.6089697149275124,1.048525471806728},location.rate_median=0.8160049907200903,height_median=0.32054794520558955,location.set.prob={1.0},height_range={0.3205479452054564,0.3205479452057186},location.rate=0.8210190234927494,height_95%_HPD={0.320547945205534,0.3205479452056452},default.rate_median=9.267216800386625E-4,length_median=0.01051792350036,location="North",location.prob=1.0,location.set={"North"},location.rate_range={0.4199263066583453,1.3782426490797912},height=0.3205479452057065]:0.03072296358637,(((((268[&length_range={0.01323893415473,0.1507487972339},default.rate_95%_HPD={8.535417156658662E-4,9.999635770142521E-4},length_95%_HPD={0.03492031911839,0.1125077901632},default.rate_range={8.001584972796374E-4,9.999701183629223E-4},default.rate=9.243621626513629E-4,length=0.0726109147831715,location.rate_95%_HPD={0.6089697149275124,1.048525471806728},location.rate_median=0.8160049907200903,height_median=0.1698630136986592,location.set.prob={1.0},height_range={0.1698630136985178,0.16986301369880258},location.rate=0.8210190234927494,height_95%_HPD={0.16986301369859796,0.16986301369871754},default.rate_median=9.267216800386625E-4,length_median=0.07159306356408,location="CentreWest",location.prob=1.0,location.set={"CentreWest"},location.rate_range={0.4199263066583453,1.3782426490797912},height=0.16986301369873497]:0.05562434698664,266[&length_range={0.01592953943091,0.1541955080944},default.rate_95%_HPD={8.535417156658662E-4,9.999635770142521E-4},length_95%_HPD={0.03704917382017,0.1150942076275},default.rate_range={8.001584972796374E-4,9.999701183629223E-4},default.rate=9.243621626513629E-4,length=0.0751450702663809,location.rate_95%_HPD={0.6089697149275124,1.048525471806728},location.rate_median=0.8160049907200903,height_median=0.1671232876713019,location.set.prob={1.0},height_range={0.16712328767116402,0.1671232876714306},location.rate=0.8210190234927494,height_95%_HPD={0.1671232876712408,0.1671232876713623},default.rate_median=9.267216800386625E-4,length_median=0.074157810440675,location="CentreWest",location.prob=1.0,location.set={"CentreWest"},location.rate_range={0.4199263066583453,1.3782426490797912},height=0.1671232876713756]:0.058364073014)[&length_range={4.694245020476E-8,0.09126018801155},default.rate_95%_HPD={8.515353478265773E-4,9.999635770142521E-4},length_95%_HPD={4.694245020476E-8,0.04351786567221},default.rate_range={8.008860514688848E-4,9.999635770142521E-4},default.rate=9.243229837870415E-4,length=0.016210413510153007,posterior=0.17902777777777779,location.rate_95%_HPD={0.6063589420117922,1.046088579362454},location.rate_median=0.8134962489939466,height_median=0.23239577146071583,location.set.prob={0.9995345228859581,4.6547711404189296E-4},height_range={0.18362833781736498,0.3053806962773322},location.rate=0.819214570766036,height_95%_HPD={0.20015500988685708,0.26887625513061203},default.rate_median=9.269704643069887E-4,length_median=0.0128422383546,location="CentreWest",location.prob=0.9995345228859581,location.set={"CentreWest","North"},location.rate_range={0.4199263066583453,1.305622223700969},height=0.2336112100206919]:0.02507136860371,(267[&length_range={0.01318981340356,0.1550117668565},default.rate_95%_HPD={8.535417156658662E-4,9.999635770142521E-4},length_95%_HPD={0.03447546696665,0.1117676379759},default.rate_range={8.001584972796374E-4,9.999701183629223E-4},default.rate=9.243621626513629E-4,length=0.07265445042589186,location.rate_95%_HPD={0.6089697149275124,1.048525471806728},location.rate_median=0.8160049907200903,height_median=0.1698630136986592,location.set.prob={1.0},height_range={0.16986301369851786,0.1698630136987891},location.rate=0.8210190234927494,height_95%_HPD={0.16986301369859763,0.1698630136987176},default.rate_median=9.267216800386625E-4,length_median=0.07160666985256,location="CentreWest",location.prob=1.0,location.set={"CentreWest"},location.rate_range={0.4199263066583453,1.3782426490797912},height=0.16986301369873547]:0.07087649502994,264[&length_range={0.01556483117101,0.1596918724509},default.rate_95%_HPD={8.535417156658662E-4,9.999635770142521E-4},length_95%_HPD={0.04384982733092,0.1203925688469},default.rate_range={8.001584972796374E-4,9.999701183629223E-4},default.rate=9.243621626513629E-4,length=0.08052167517876972,location.rate_95%_HPD={0.6089697149275124,1.048525471806728},location.rate_median=0.8160049907200903,height_median=0.16986301369865914,location.set.prob={1.0},height_range={0.16986301369851853,0.16986301369881507},location.rate=0.8210190234927494,height_95%_HPD={0.1698630136985979,0.1698630136987212},default.rate_median=9.267216800386625E-4,length_median=0.079673624733955,location="CentreWest",location.prob=1.0,location.set={"CentreWest"},location.rate_range={0.4199263066583453,1.3782426490797912},height=0.16986301369873485]:0.07087649502994)[&length_range={8.137202581249E-6,0.07760226381426},default.rate_95%_HPD={8.520233461343891E-4,9.98883203586775E-4},length_95%_HPD={8.137202581249E-6,0.03637367693929},default.rate_range={8.001584972796374E-4,9.999701183629223E-4},default.rate=9.250539896041751E-4,length=0.012751985304473816,posterior=0.12458333333333334,location.rate_95%_HPD={0.603308356957669,1.0410890086301061},location.rate_median=0.8133264332750831,height_median=0.24064983495932085,location.set.prob={1.0},height_range={0.18916533513157469,0.31022316067234423},location.rate=0.8187732572308694,height_95%_HPD={0.2064854994038977,0.2744604219012423},default.rate_median=9.281131006846285E-4,length_median=0.009248947470895,location="CentreWest",location.prob=1.0,location.set={"CentreWest"},location.rate_range={0.45606580949699044,1.3782426490797912},height=0.24139826806904974]:0.009819220560404)[&length_range={3.195930209643E-7,0.08050886327452},default.rate_95%_HPD={8.538113170783517E-4,9.997505460344876E-4},length_95%_HPD={3.195930209643E-7,0.03871956241282},default.rate_range={8.008860514688848E-4,9.999289137356433E-4},default.rate=9.252327878131176E-4,length=0.014435889966962654,posterior=0.1391111111111111,location.rate_95%_HPD={0.602510181405494,1.0439693924719318},location.rate_median=0.8145866902786757,height_median=0.2538976176608645,location.set.prob={1.0},height_range={0.2041184195809791,0.3072988886900234},location.rate=0.8201143682087917,height_95%_HPD={0.22260324729073022,0.283385403585358},default.rate_median=9.277766875183289E-4,length_median=0.01125060762029,location="CentreWest",location.prob=1.0,location.set={"CentreWest"},location.rate_range={0.4742192748492715,1.2494881936959448},height=0.254294016511988]:0.02737637569617,265[&length_range={0.01733513262884,0.164313764031},default.rate_95%_HPD={8.535417156658662E-4,9.999635770142521E-4},length_95%_HPD={0.04096001886374,0.1185134137166},default.rate_range={8.001584972796374E-4,9.999701183629223E-4},default.rate=9.243621626513629E-4,length=0.07850348012078029,location.rate_95%_HPD={0.6089697149275124,1.048525471806728},location.rate_median=0.8160049907200903,height_median=0.1671232876713017,location.set.prob={1.0},height_range={0.16712328767115592,0.16712328767145507},location.rate=0.8210190234927494,height_95%_HPD={0.16712328767124068,0.16712328767136403},default.rate_median=9.267216800386625E-4,length_median=0.077543538489035,location="CentreWest",location.prob=1.0,location.set={"CentreWest"},location.rate_range={0.4199263066583453,1.3782426490797912},height=0.1671232876713752]:0.1108118173139)[&length_range={4.657558440413E-5,0.114825418192},default.rate_95%_HPD={8.536385447229741E-4,9.999701183629223E-4},length_95%_HPD={0.005288963658101,0.06717304151123},default.rate_range={8.001584972796374E-4,9.999701183629223E-4},default.rate=9.244330449808707E-4,length=0.03602775330753716,posterior=0.9927222222222222,location.rate_95%_HPD={0.6094263659131346,1.0486592910596106},location.rate_median=0.816039603506675,height_median=0.26815873382580374,location.set.prob={0.9884716548211987,0.011444400917790587,2.79814203368963E-5,5.59628406737926E-5},height_range={0.20563267674963792,0.329554886149624},location.rate=0.8210136148796529,height_95%_HPD={0.23647539987591282,0.29714009693149335},default.rate_median=9.267851221942905E-4,length_median=0.034983792653155,location="CentreWest",location.prob=0.9884716548211987,location.set={"CentreWest","North","Southeast","Northeast"},location.rate_range={0.4199263066583453,1.3782426490797912},height=0.2677312112802307]:0.0280315403119,12[&length_range={5.943838213213E-5,0.09511841686704},default.rate_95%_HPD={8.535417156658662E-4,9.999635770142521E-4},length_95%_HPD={4.043852460086E-4,0.03104219724619},default.rate_range={8.001584972796374E-4,9.999701183629223E-4},default.rate=9.243621626513629E-4,length=0.01347052553414362,location.rate_95%_HPD={0.6089697149275124,1.048525471806728},location.rate_median=0.8160049907200903,height_median=0.2904109589042034,location.set.prob={1.0},height_range={0.29041095890406954,0.2904109589043306},location.rate=0.8210190234927494,height_95%_HPD={0.2904109589041469,0.29041095890425905},default.rate_median=9.267216800386625E-4,length_median=0.011571553380725,location="North",location.prob=1.0,location.set={"North"},location.rate_range={0.4199263066583453,1.3782426490797912},height=0.2904109589041443]:0.01555568639288)[&length_range={1.398012955778E-5,0.1670661474512},default.rate_95%_HPD={8.533445490013968E-4,9.999210182669062E-4},length_95%_HPD={4.42520650198E-4,0.04769473380192},default.rate_range={8.001584972796374E-4,9.999701183629223E-4},default.rate=9.243002287722914E-4,length=0.019457535657625286,posterior=0.9883611111111111,location.rate_95%_HPD={0.609069584220375,1.048525471806728},location.rate_median=0.8159673605636727,height_median=0.30198808737111904,location.set.prob={0.008543885781737445,0.991287484893623,2.8104887439925803E-5,1.40524437199629E-4},height_range={0.29047039728635715,0.3855293757711986},location.rate=0.8209348714843542,height_95%_HPD={0.2907863853664869,0.32137404739522424},default.rate_median=9.266818214635017E-4,length_median=0.01598744596671,location="North",location.prob=0.991287484893623,location.set={"CentreWest","North","Southeast","Northeast"},location.rate_range={0.4199263066583453,1.3782426490797912},height=0.30387890775545323]:0.0289629044144,441[&length_range={0.03341056529395,0.3553874164775},default.rate_95%_HPD={8.535417156658662E-4,9.999635770142521E-4},length_95%_HPD={0.1064627296125,0.1693527164883},default.rate_range={8.001584972796374E-4,9.999701183629223E-4},default.rate=9.243621626513629E-4,length=0.1336652288881109,location.rate_95%_HPD={0.6089697149275124,1.048525471806728},location.rate_median=0.8160049907200903,height_median=0.18630136986303053,location.set.prob={1.0},height_range={0.18630136986287554,0.1863013698631767},location.rate=0.8210190234927494,height_95%_HPD={0.18630136986294987,0.18630136986311163},default.rate_median=9.267216800386625E-4,length_median=0.1318849240148,location="North",location.prob=1.0,location.set={"North"},location.rate_range={0.4199263066583453,1.3782426490797912},height=0.186301369863031]:0.1486281798484)[&length_range={1.110930389767E-4,0.1687166131118},default.rate_95%_HPD={8.538649965373645E-4,9.998118238327622E-4},length_95%_HPD={4.720722964381E-4,0.05932559731475},default.rate_range={8.001584972796374E-4,9.999635770142521E-4},default.rate=9.245902860245922E-4,length=0.026072451371150492,posterior=0.88175,location.rate_95%_HPD={0.6087684231502261,1.048525471806728},location.rate_median=0.8158432003338565,height_median=0.3183050019864014,location.set.prob={7.875752134328828E-4,0.9991494187694925,6.300601707463062E-5},height_range={0.29211317663185477,0.4235194541957584},location.rate=0.8209509164545432,height_95%_HPD={0.29693848859068306,0.34747256385795156},default.rate_median=9.268102783216403E-4,length_median=0.02245804578092,location="North",location.prob=0.9991494187694925,location.set={"CentreWest","North","Northeast"},location.rate_range={0.4199263066583453,1.3782426490797912},height=0.32023139725343414]:0.01634135908048)[&length_range={1.427260309028E-5,0.08971038328215},default.rate_95%_HPD={8.513640106798508E-4,9.987565429703557E-4},length_95%_HPD={1.427260309028E-5,0.03565799801001},default.rate_range={8.033781457797298E-4,9.99760171954073E-4},default.rate=9.256874575710985E-4,length=0.012260864556730653,posterior=0.010472222222222223,location.rate_95%_HPD={0.6057401622971241,1.0079883847159223},location.rate_median=0.818451436510785,height_median=0.3303399118104954,location.set.prob={1.0},height_range={0.3206199744667525,0.39700216453536713},location.rate=0.8239613352681743,height_95%_HPD={0.3206199744667525,0.35145804541036857},default.rate_median=9.279306678799337E-4,length_median=0.008340537615795,location="North",location.prob=1.0,location.set={"North"},location.rate_range={0.5550405240481553,1.1393211537300885},height=0.3330078895273254]:0.006221593253465,(52[&length_range={8.997795190452E-5,0.1968540183793},default.rate_95%_HPD={8.535417156658662E-4,9.999635770142521E-4},length_95%_HPD={6.947917970522E-4,0.05676773865831},default.rate_range={8.001584972796374E-4,9.999701183629223E-4},default.rate=9.243621626513629E-4,length=0.02478056653399725,location.rate_95%_HPD={0.6089697149275124,1.048525471806728},location.rate_median=0.8160049907200903,height_median=0.32876712328766167,location.set.prob={1.0},height_range={0.32876712328753105,0.32876712328778857},location.rate=0.8210190234927494,height_95%_HPD={0.32876712328760704,0.32876712328771807},default.rate_median=9.267216800386625E-4,length_median=0.021439735518269998,location="North",location.prob=1.0,location.set={"North"},location.rate_range={0.4199263066583453,1.3782426490797912},height=0.32876712328779284]:0.01048096738291,92[&length_range={4.769100533667E-4,0.2433714577229},default.rate_95%_HPD={8.535417156658662E-4,9.999635770142521E-4},length_95%_HPD={0.00503947955553,0.07738654897034},default.rate_range={8.001584972796374E-4,9.999701183629223E-4},default.rate=9.243621626513629E-4,length=0.0378881586944306,location.rate_95%_HPD={0.6089697149275124,1.048525471806728},location.rate_median=0.8160049907200903,height_median=0.31232876712329005,location.set.prob={1.0},height_range={0.3123287671231624,0.31232876712340757},location.rate=0.8210190234927494,height_95%_HPD={0.3123287671232349,0.3123287671233463},default.rate_median=9.267216800386625E-4,length_median=0.034559058582985,location="North",location.prob=1.0,location.set={"North"},location.rate_range={0.4199263066583453,1.3782426490797912},height=0.31232876712328966]:0.02691932354728)[&length_range={6.246006075616E-5,0.07671595072253},default.rate_95%_HPD={8.57943432799797E-4,9.965949894067017E-4},length_95%_HPD={6.246006075616E-5,0.0308705050395},default.rate_range={8.029663610287252E-4,9.994633822598777E-4},default.rate=9.25108126055055E-4,length=0.011671584636098242,posterior=0.010972222222222222,location.rate_95%_HPD={0.6234483164650821,1.0360629278212168},location.rate_median=0.8222435645744406,height_median=0.34541229300941007,location.set.prob={1.0},height_range={0.329014478309495,0.44167338987568594},location.rate=0.8188494077725393,height_95%_HPD={0.33044626044920455,0.37039073382836396},default.rate_median=9.270263267049042E-4,length_median=0.009028054831981,location="North",location.prob=1.0,location.set={"North"},location.rate_range={0.5254035015776668,1.1940802089451619},height=0.3476183257132077]:0.01824441137486)[&default.rate=9.240088314718604E-4,length=0.003115161465292,posterior=2.777777777777778E-5,location="North",location.prob=1.0,location.set={"North"},location.set.prob={1.0},height=0.35749250204541194,location.rate=0.6724542629348281]:0.003115161465292,(((439[&length_range={0.04733771449456,0.2185312478164},default.rate_95%_HPD={8.535417156658662E-4,9.999635770142521E-4},length_95%_HPD={0.1260275995996,0.1570920744538},default.rate_range={8.001584972796374E-4,9.999701183629223E-4},default.rate=9.243621626513629E-4,length=0.13822920959689466,location.rate_95%_HPD={0.6089697149275124,1.048525471806728},location.rate_median=0.8160049907200903,height_median=0.17534246575337403,location.set.prob={1.0},height_range={0.17534246575321544,0.17534246575351797},location.rate=0.8210190234927494,height_95%_HPD={0.17534246575328982,0.17534246575345358},default.rate_median=9.267216800386625E-4,length_median=0.1367509557407,location="North",location.prob=1.0,location.set={"North"},location.rate_range={0.4199263066583453,1.3782426490797912},height=0.1753424657534546]:0.1433374127695,7[&length_range={2.023391202366E-7,0.073234294972},default.rate_95%_HPD={8.535417156658662E-4,9.999635770142521E-4},length_95%_HPD={2.023391202366E-7,0.02913090165144},default.rate_range={8.001584972796374E-4,9.999701183629223E-4},default.rate=9.243621626513629E-4,length=0.012154741513463053,location.rate_95%_HPD={0.6089697149275124,1.048525471806728},location.rate_median=0.8160049907200903,height_median=0.3013698630138604,location.set.prob={1.0},height_range={0.3013698630137194,0.3013698630139767},location.rate=0.8210190234927494,height_95%_HPD={0.30136986301380436,0.30136986301391633},default.rate_median=9.267216800386625E-4,length_median=0.01078003580124,location="North",location.prob=1.0,location.set={"North"},location.rate_range={0.4199263066583453,1.3782426490797912},height=0.3013698630138592]:0.01731001550897)[&length_range={2.340899495246E-6,0.1187515779657},default.rate_95%_HPD={8.540015388389426E-4,9.999701183629223E-4},length_95%_HPD={8.526715448154E-6,0.03273871524222},default.rate_range={8.001584972796374E-4,9.999701183629223E-4},default.rate=9.249428856640864E-4,length=0.014148122673961544,posterior=0.7116111111111111,location.rate_95%_HPD={0.60964524134743,1.0482246305368712},location.rate_median=0.8172002971725899,height_median=0.30862751751394535,location.set.prob={1.0},height_range={0.3013700653529739,0.37460415798581803},location.rate=0.8215446345593616,height_95%_HPD={0.30137093901794465,0.3236462069146564},default.rate_median=9.272655907651486E-4,length_median=0.012483053489685,location="North",location.prob=1.0,location.set={"North"},location.rate_range={0.4199263066583453,1.3782426490797912},height=0.3101518957992861]:0.006484796772099,59[&length_range={2.879111064347E-5,0.1375494446408},default.rate_95%_HPD={8.535417156658662E-4,9.999635770142521E-4},length_95%_HPD={4.519321602313E-4,0.03125360987767},default.rate_range={8.001584972796374E-4,9.999701183629223E-4},default.rate=9.243621626513629E-4,length=0.013249264635150677,location.rate_95%_HPD={0.6089697149275124,1.048525471806728},location.rate_median=0.8160049907200903,height_median=0.3095890410959327,location.set.prob={1.0},height_range={0.3095890410957953,0.3095890410960467},location.rate=0.8210190234927494,height_95%_HPD={0.30958904109587815,0.30958904109599006},default.rate_median=9.267216800386625E-4,length_median=0.011197262295915,location="North",location.prob=1.0,location.set={"North"},location.rate_range={0.4199263066583453,1.3782426490797912},height=0.3095890410959326]:0.015575634199)[&length_range={6.251452809997E-5,0.2116051991665},default.rate_95%_HPD={8.535974441519743E-4,9.999480256426576E-4},length_95%_HPD={6.081177184297E-4,0.0574899098302},default.rate_range={8.001584972796374E-4,9.999701183629223E-4},default.rate=9.243765707479774E-4,length=0.02528505180246581,posterior=0.9848611111111111,location.rate_95%_HPD={0.6089228052225318,1.048525471806728},location.rate_median=0.8157934591506059,height_median=0.32278618056334696,location.set.prob={1.0},height_range={0.3096247521239728,0.3911503218057084},location.rate=0.8208641766714848,height_95%_HPD={0.31043583194001123,0.3429237440722466},default.rate_median=9.267435091821213E-4,length_median=0.02173564037959,location="North",location.prob=1.0,location.set={"North"},location.rate_range={0.4199263066583453,1.3782426490797912},height=0.32459177439440057]:0.0268767412406,(73[&length_range={2.113847245022E-7,0.1359123372923},default.rate_95%_HPD={8.535417156658662E-4,9.999635770142521E-4},length_95%_HPD={2.113847245022E-7,0.03776958128736},default.rate_range={8.001584972796374E-4,9.999701183629223E-4},default.rate=9.243621626513629E-4,length=0.01265148522313558,location.rate_95%_HPD={0.6089697149275124,1.048525471806728},location.rate_median=0.8160049907200903,height_median=0.3287671232876618,location.set.prob={1.0},height_range={0.3287671232875303,0.32876712328779056},location.rate=0.8210190234927494,height_95%_HPD={0.3287671232876069,0.328767123287718},default.rate_median=9.267216800386625E-4,length_median=0.0087299743846415,location="North",location.prob=1.0,location.set={"North"},location.rate_range={0.4199263066583453,1.3782426490797912},height=0.3287671232877933]:0.02198129505488,((4[&length_range={0.001401667776134,0.2032836111096},default.rate_95%_HPD={8.535417156658662E-4,9.999635770142521E-4},length_95%_HPD={0.01546868088037,0.09755004922961},default.rate_range={8.001584972796374E-4,9.999701183629223E-4},default.rate=9.243621626513629E-4,length=0.05125157824275587,location.rate_95%_HPD={0.6089697149275124,1.048525471806728},location.rate_median=0.8160049907200903,height_median=0.2712328767124743,location.set.prob={1.0},height_range={0.27123287671234503,0.2712328767126046},location.rate=0.8210190234927494,height_95%_HPD={0.27123287671241797,0.27123287671253105},default.rate_median=9.267216800386625E-4,length_median=0.048479857389885,location="North",location.prob=1.0,location.set={"North"},location.rate_range={0.4199263066583453,1.3782426490797912},height=0.27123287671240276]:0.03067551918509,89[&length_range={1.1858869944E-4,0.1928817234355},default.rate_95%_HPD={8.535417156658662E-4,9.999635770142521E-4},length_95%_HPD={0.001540183802974,0.06858586105489},default.rate_range={8.001584972796374E-4,9.999701183629223E-4},default.rate=9.243621626513629E-4,length=0.03244734939056868,location.rate_95%_HPD={0.6089697149275124,1.048525471806728},location.rate_median=0.8160049907200903,height_median=0.29041095890420365,location.set.prob={1.0},height_range={0.2904109589040821,0.29041095890432156},location.rate=0.8210190234927494,height_95%_HPD={0.2904109589041469,0.290410958904259},default.rate_median=9.267216800386625E-4,length_median=0.029494496559984998,location="North",location.prob=1.0,location.set={"North"},location.rate_range={0.4199263066583453,1.3782426490797912},height=0.2904109589041447]:0.01149743699336)[&length_range={6.96071570222E-6,0.1053744411725},default.rate_95%_HPD={8.556163486413962E-4,9.988931518025602E-4},length_95%_HPD={6.96071570222E-6,0.04337550420278},default.rate_range={8.033781457797298E-4,9.993453551933823E-4},default.rate=9.232915266128069E-4,length=0.015344856243823762,posterior=0.022694444444444444,location.rate_95%_HPD={0.6109505670577388,1.0548092784116343},location.rate_median=0.8155564469809742,height_median=0.31022287626427786,location.set.prob={1.0},height_range={0.29122910231761706,0.3647103639555999},location.rate=0.8228143973141017,height_95%_HPD={0.29227983315510275,0.3368781212977669},default.rate_median=9.240088314718604E-4,length_median=0.01166409634214,location="North",location.prob=1.0,location.set={"North"},location.rate_range={0.5567741177080288,1.221278740344568},height=0.3120338080306184]:0.02101328554949,296[&length_range={9.676894465344E-5,0.1906795988333},default.rate_95%_HPD={8.535417156658662E-4,9.999635770142521E-4},length_95%_HPD={0.001006067451923,0.05916539106026},default.rate_range={8.001584972796374E-4,9.999701183629223E-4},default.rate=9.243621626513629E-4,length=0.02625047558597395,location.rate_95%_HPD={0.6089697149275124,1.048525471806728},location.rate_median=0.8160049907200903,height_median=0.3150684931506474,location.set.prob={1.0},height_range={0.315068493150511,0.3150684931507756},location.rate=0.8210190234927494,height_95%_HPD={0.31506849315059177,0.31506849315070307},default.rate_median=9.267216800386625E-4,length_median=0.022431294451345,location="North",location.prob=1.0,location.set={"North"},location.rate_range={0.4199263066583453,1.3782426490797912},height=0.31506849315064656]:0.007853188296406)[&length_range={1.019779032368E-5,0.04391264674687},default.rate_95%_HPD={8.852295103413851E-4,9.701054771081723E-4},length_95%_HPD={1.019779032368E-5,0.02782673689549},default.rate_range={8.670845948119437E-4,9.701054771081723E-4},default.rate=9.257616451640276E-4,length=0.012218774775060436,posterior=3.8888888888888887E-4,location.rate_95%_HPD={0.6724542629348281,1.057996811006321},location.rate_median=0.8076719306873643,height_median=0.3296511875351038,location.set.prob={1.0},height_range={0.32012731407799444,0.3457490241937414},location.rate=0.8229492361864627,height_95%_HPD={0.32012731407799444,0.34310254770675197},default.rate_median=9.272701590612039E-4,length_median=0.010672296561619499,location="North",location.prob=1.0,location.set={"North"},location.rate_range={0.6469875683849496,1.057996811006321},height=0.331973345125641]:0.02782673689549)[&default.rate=9.240088314718604E-4,length=0.001292998192987,posterior=2.777777777777778E-5,location="North",location.prob=1.0,location.set={"North"},location.set.prob={1.0},height=0.3507484183425219,location.rate=0.6724542629348281]:0.001292998192987)[&default.rate=9.240088314718604E-4,length=0.008566246975195,posterior=2.777777777777778E-5,location="North",location.prob=1.0,location.set={"North"},location.set.prob={1.0},height=0.3520414165355089,location.rate=0.6724542629348281]:0.008566246975195)[&default.rate=9.240088314718604E-4,length=0.04451710450199,posterior=2.777777777777778E-5,location="North",location.prob=1.0,location.set={"North"},location.set.prob={1.0},height=0.36060766351070395,location.rate=0.6724542629348281]:0.04451710450199,(((((29[&length_range={1.282655486268E-7,0.1104872151682},default.rate_95%_HPD={8.535417156658662E-4,9.999635770142521E-4},length_95%_HPD={1.282655486268E-7,0.02129923182999},default.rate_range={8.001584972796374E-4,9.999701183629223E-4},default.rate=9.243621626513629E-4,length=0.006870859659837238,location.rate_95%_HPD={0.6089697149275124,1.048525471806728},location.rate_median=0.8160049907200903,height_median=0.3643161913316817,location.set.prob={1.0},height_range={0.36431619133156007,0.3643161913317947},location.rate=0.8210190234927494,height_95%_HPD={0.3643161913316266,0.3643161913317371},default.rate_median=9.267216800386625E-4,length_median=0.004452630862851499,location="North",location.prob=1.0,location.set={"North"},location.rate_range={0.4199263066583453,1.3782426490797912},height=0.36431619133152554]:0.001210835040729,(57[&length_range={0.001384618027822,0.2128241043616},default.rate_95%_HPD={8.535417156658662E-4,9.999635770142521E-4},length_95%_HPD={0.01421873502979,0.07416094562078},default.rate_range={8.001584972796374E-4,9.999701183629223E-4},default.rate=9.243621626513629E-4,length=0.046950478195491724,location.rate_95%_HPD={0.6089697149275124,1.048525471806728},location.rate_median=0.8160049907200903,height_median=0.31232876712329005,location.set.prob={1.0},height_range={0.31232876712316704,0.31232876712342283},location.rate=0.8210190234927494,height_95%_HPD={0.3123287671232339,0.3123287671233458},default.rate_median=9.267216800386625E-4,length_median=0.050748506568119994,location="North",location.prob=1.0,location.set={"North"},location.rate_range={0.4199263066583453,1.3782426490797912},height=0.31232876712329005]:0.03742562174261,((156[&length_range={1.579301039945E-7,0.08846466398837},default.rate_95%_HPD={8.535417156658662E-4,9.999635770142521E-4},length_95%_HPD={1.579301039945E-7,0.03971932280282},default.rate_range={8.001584972796374E-4,9.999701183629223E-4},default.rate=9.243621626513629E-4,length=0.01657357129356056,location.rate_95%_HPD={0.6089697149275124,1.048525471806728},location.rate_median=0.8160049907200903,height_median=0.2904109589042036,location.set.prob={1.0},height_range={0.2904109589040771,0.290410958904316},location.rate=0.8210190234927494,height_95%_HPD={0.2904109589041479,0.29041095890426005},default.rate_median=9.267216800386625E-4,length_median=0.014139673439105,location="CentreWest",location.prob=1.0,location.set={"CentreWest"},location.rate_range={0.4199263066583453,1.3782426490797912},height=0.29041095890414476]:0.006122228646286,(411[&length_range={0.1328627831605,0.2761890318792},default.rate_95%_HPD={8.535417156658662E-4,9.999635770142521E-4},length_95%_HPD={0.143348291553,0.2118115008343},default.rate_range={8.001584972796374E-4,9.999701183629223E-4},default.rate=9.243621626513629E-4,length=0.1756356610382117,location.rate_95%_HPD={0.6089697149275124,1.048525471806728},location.rate_median=0.8160049907200903,height_median=0.043835616438400005,location.set.prob={1.0},height_range={0.04383561643823786,0.043835616438548275},location.rate=0.8210190234927494,height_95%_HPD={0.04383561643831557,0.043835616438483105},default.rate_median=9.267216800386625E-4,length_median=0.1737976243617,location="RJ",location.prob=1.0,location.set={"RJ"},location.rate_range={0.4199263066583453,1.3782426490797912},height=0.04383561643840028]:0.201064895067,(328[&length_range={3.105535772929E-5,0.08849867684693},default.rate_95%_HPD={8.535417156658662E-4,9.999635770142521E-4},length_95%_HPD={3.899885162738E-4,0.03449210335936},default.rate_range={8.001584972796374E-4,9.999701183629223E-4},default.rate=9.243621626513629E-4,length=0.015049621770232132,location.rate_95%_HPD={0.6089697149275124,1.048525471806728},location.rate_median=0.8160049907200903,height_median=0.17260273972601675,location.set.prob={1.0},height_range={0.17260273972587514,0.1726027397261582},location.rate=0.8210190234927494,height_95%_HPD={0.1726027397259567,0.1726027397260742},default.rate_median=9.267216800386625E-4,length_median=0.013015993385320002,location="RJ",location.prob=1.0,location.set={"RJ"},location.rate_range={0.4199263066583453,1.3782426490797912},height=0.17260273972609533]:0.01413048630237,341[&length_range={0.02468858960417,0.1131562110934},default.rate_95%_HPD={8.535417156658662E-4,9.999635770142521E-4},length_95%_HPD={0.02504752276272,0.0591496376058},default.rate_range={8.001584972796374E-4,9.999701183629223E-4},default.rate=9.243621626513629E-4,length=0.03970715601667631,location.rate_95%_HPD={0.6089697149275124,1.048525471806728},location.rate_median=0.8160049907200903,height_median=0.14794520547957274,location.set.prob={1.0},height_range={0.14794520547942713,0.14794520547971796},location.rate=0.8210190234927494,height_95%_HPD={0.1479452054795133,0.14794520547963108},default.rate_median=9.267216800386625E-4,length_median=0.037673527631765,location="RJ",location.prob=1.0,location.set={"RJ"},location.rate_range={0.4199263066583453,1.3782426490797912},height=0.14794520547957118]:0.03878802054882)[&length_range={4.224164516176E-4,0.1281500180518},default.rate_95%_HPD={8.535417156658662E-4,9.999635770142521E-4},length_95%_HPD={0.004156228897218,0.0630106284398},default.rate_range={8.001584972796374E-4,9.999701183629223E-4},default.rate=9.243621626513629E-4,length=0.03181891598036479,posterior=1.0,location.rate_95%_HPD={0.6089697149275124,1.048525471806728},location.rate_median=0.8160049907200903,height_median=0.18561873311131005,location.set.prob={2.777777777777778E-5,0.9998888888888889,5.555555555555556E-5,2.777777777777778E-5},height_range={0.17263379508373067,0.261101416572925},location.rate=0.8210190234927494,height_95%_HPD={0.17299272824230094,0.2070948430853518},default.rate_median=9.267216800386625E-4,length_median=0.02941821058641,location="RJ",location.prob=0.9998888888888889,location.set={"CentreWest","RJ","Southeast","Northeast"},location.rate_range={0.4199263066583453,1.3782426490797912},height=0.1876523614962481]:0.05816728547702)[&length_range={7.643746774693E-4,0.1939623829267},default.rate_95%_HPD={8.535417156658662E-4,9.999635770142521E-4},length_95%_HPD={0.0188484583535,0.1166264308522},default.rate_range={8.001584972796374E-4,9.999701183629223E-4},default.rate=9.243621626513629E-4,length=0.0662239377302645,posterior=1.0,location.rate_95%_HPD={0.6089697149275124,1.048525471806728},location.rate_median=0.8160049907200903,height_median=0.21763324080014917,location.set.prob={0.005833333333333334,0.9836666666666667,6.111111111111111E-4,3.333333333333333E-4,0.00875,8.055555555555556E-4},height_range={0.17669839959881922,0.32002464831753447},location.rate=0.8210190234927494,height_95%_HPD={0.1871839079913722,0.2556471172727366},default.rate_median=9.267216800386625E-4,length_median=0.06449488587389,location="RJ",location.prob=0.9836666666666667,location.set={"CentreWest","RJ","South","North","Southeast","Northeast"},location.rate_range={0.4199263066583453,1.3782426490797912},height=0.21947127747661427]:0.05163267604508)[&length_range={5.304457459832E-6,0.08842926875058},default.rate_95%_HPD={8.479318642156502E-4,9.995079540456799E-4},length_95%_HPD={5.304457459832E-6,0.03646651204019},default.rate_range={8.006201769867754E-4,9.999451675753242E-4},default.rate=9.204537635734355E-4,length=0.014149458611077107,posterior=0.1302222222222222,location.rate_95%_HPD={0.6025391113685181,1.040986404787823},location.rate_median=0.8119426608705331,height_median=0.2989562208957882,location.set.prob={0.9927474402730375,2.1331058020477816E-4,0.004266211604095563,0.002773037542662116},height_range={0.29041288589510506,0.3646208744984278},location.rate=0.8158276797094484,height_95%_HPD={0.29041288589510506,0.3189527210696834},default.rate_median=9.224368050851661E-4,length_median=0.011407535795929999,location="CentreWest",location.prob=0.9927474402730375,location.set={"CentreWest","RJ","North","Southeast"},location.rate_range={0.48229774185424407,1.2347143828479226},height=0.3011833756707175]:0.04680988978418,164[&length_range={5.568551388248E-4,0.1047716374763},default.rate_95%_HPD={8.535417156658662E-4,9.999635770142521E-4},length_95%_HPD={0.002056493689765,0.04887775878775},default.rate_range={8.001584972796374E-4,9.999701183629223E-4},default.rate=9.243621626513629E-4,length=0.023458909353788682,location.rate_95%_HPD={0.6089697149275124,1.048525471806728},location.rate_median=0.8160049907200903,height_median=0.29041095890420354,location.set.prob={1.0},height_range={0.2904109589040771,0.290410958904316},location.rate=0.8210190234927494,height_95%_HPD={0.2904109589041469,0.29041095890425905},default.rate_median=9.267216800386625E-4,length_median=0.02104926893064,location="CentreWest",location.prob=1.0,location.set={"CentreWest"},location.rate_range={0.4199263066583453,1.3782426490797912},height=0.29041095890414476]:0.05293211843047)[&length_range={9.189008904398E-6,0.1105337804993},default.rate_95%_HPD={8.495720668556762E-4,9.999451675753242E-4},length_95%_HPD={9.189008904398E-6,0.0602825805997},default.rate_range={8.006201769867754E-4,9.999451675753242E-4},default.rate=9.197587448470005E-4,length=0.026439662434460755,posterior=0.1366111111111111,location.rate_95%_HPD={0.6039931554909557,1.0364762017949605},location.rate_median=0.8093874579759649,height_median=0.31495193398556653,location.set.prob={0.9581130540870273,0.0022366815778771857,2.0333468889792598E-4,0.03233021553477023,0.0061000406669377795,0.0010166734444896298},height_range={0.29158369126783695,0.37971945846844896},location.rate=0.8133832589175355,height_95%_HPD={0.29497889473300914,0.3418370341857656},default.rate_median=9.21705524091171E-4,length_median=0.023474260665115,location="CentreWest",location.prob=0.9581130540870273,location.set={"CentreWest","RJ","South","North","Southeast","Northeast"},location.rate_range={0.48229774185424407,1.2305464497692875},height=0.3170871695813805]:0.006411311531226)[&length_range={1.084546012475E-5,0.08386428042457},default.rate_95%_HPD={8.504606840464546E-4,9.977871205161157E-4},length_95%_HPD={1.084546012475E-5,0.04124082230707},default.rate_range={8.012081796128021E-4,9.998118238327622E-4},default.rate=9.203524781567093E-4,length=0.01942869987906063,posterior=0.06086111111111111,location.rate_95%_HPD={0.6029181040532733,1.0170955479522188},location.rate_median=0.8060380558168186,height_median=0.3508429989007885,location.set.prob={0.007759014148790507,0.9917845732542219,4.5641259698767686E-4},height_range={0.3148611273685028,0.40019872781852733},location.rate=0.8102704026141613,height_95%_HPD={0.326669714917717,0.372815603465404},default.rate_median=9.220172317297299E-4,length_median=0.01793047278516,location="North",location.prob=0.9917845732542219,location.set={"CentreWest","North","Northeast"},location.rate_range={0.5292891777577537,1.2305464497692875},height=0.350350557523639]:0.01577263750651)[&length_range={6.323598444441E-5,0.1539603890659},default.rate_95%_HPD={8.479376558105092E-4,9.980697348441565E-4},length_95%_HPD={6.323598444441E-5,0.06109150940572},default.rate_range={8.012081796128021E-4,9.999322246495128E-4},default.rate=9.183951932687943E-4,length=0.023677249333646656,posterior=0.07619444444444444,location.rate_95%_HPD={0.6030056665307189,1.0192349016509272},location.rate_median=0.8053128602964299,height_median=0.36998124372280294,location.set.prob={3.645643456069996E-4,0.999635435654393},height_range={0.36431846785675603,0.4459383951502315},location.rate=0.8092166312469956,height_95%_HPD={0.36431846785675603,0.3884631260858523},default.rate_median=9.19591969053584E-4,length_median=0.01857675066944,location="North",location.prob=0.999635435654393,location.set={"CentreWest","North"},location.rate_range={0.48851760814835044,1.1943315620069417},height=0.3722983414796356]:0.02636195544226,44[&length_range={8.264732291202E-5,0.2088818364233},default.rate_95%_HPD={8.535417156658662E-4,9.999635770142521E-4},length_95%_HPD={4.498663446229E-4,0.05875930059646},default.rate_range={8.001584972796374E-4,9.999701183629223E-4},default.rate=9.243621626513629E-4,length=0.02302463640132916,location.rate_95%_HPD={0.6089697149275124,1.048525471806728},location.rate_median=0.8160049907200903,height_median=0.3643161913316816,location.set.prob={1.0},height_range={0.364316191331555,0.3643161913318006},location.rate=0.8210190234927494,height_95%_HPD={0.36431619133162685,0.3643161913317371},default.rate_median=9.267216800386625E-4,length_median=0.01832473730684,location="North",location.prob=1.0,location.set={"North"},location.rate_range={0.4199263066583453,1.3782426490797912},height=0.36431619133152554]:0.02757279048299)[&length_range={5.029918991933E-5,0.03513540393677},default.rate_95%_HPD={8.513543085861602E-4,9.882271341704395E-4},length_95%_HPD={5.029918991933E-5,0.02699335505517},default.rate_range={8.282343121873163E-4,9.882271341704395E-4},default.rate=9.202408333348664E-4,length=0.00973104769400327,posterior=0.0010833333333333333,location.rate_95%_HPD={0.6033198923382302,0.9626160653115872},location.rate_median=0.7900010927959947,height_median=0.38944328930940225,location.set.prob={1.0},height_range={0.37078344489767795,0.42870873522935876},location.rate=0.799848936198253,height_95%_HPD={0.37078344489767795,0.41847073977681},default.rate_median=9.30104301518944E-4,length_median=0.007323740576042,location="North",location.prob=1.0,location.set={"North"},location.rate_range={0.6033198923382302,1.0604093312461038},height=0.39002357626695505]:0.01050606468145,(((((((15[&length_range={2.101477547445E-5,0.09269926995939},default.rate_95%_HPD={8.535417156658662E-4,9.999635770142521E-4},length_95%_HPD={0.002739760036123,0.03582461013146},default.rate_range={8.001584972796374E-4,9.999701183629223E-4},default.rate=9.243621626513629E-4,length=0.013126156518283938,location.rate_95%_HPD={0.6089697149275124,1.048525471806728},location.rate_median=0.8160049907200903,height_median=0.29041095890420343,location.set.prob={1.0},height_range={0.29041095890407903,0.29041095890432655},location.rate=0.8210190234927494,height_95%_HPD={0.2904109589041475,0.2904109589042594},default.rate_median=9.267216800386625E-4,length_median=0.009707836655213,location="North",location.prob=1.0,location.set={"North"},location.rate_range={0.4199263066583453,1.3782426490797912},height=0.2904109589041444]:0.00957103512725,438[&length_range={3.400876513737E-8,0.08955590153908},default.rate_95%_HPD={8.535417156658662E-4,9.999635770142521E-4},length_95%_HPD={3.400876513737E-8,0.03278774400048},default.rate_range={8.001584972796374E-4,9.999701183629223E-4},default.rate=9.243621626513629E-4,length=0.010468334334754074,location.rate_95%_HPD={0.6089697149275124,1.048525471806728},location.rate_median=0.8160049907200903,height_median=0.2931506849315608,location.set.prob={1.0},height_range={0.29315068493142904,0.29315068493168656},location.rate=0.8210190234927494,height_95%_HPD={0.2931506849315046,0.29315068493161645},default.rate_median=9.267216800386625E-4,length_median=0.007024079080815,location="North",location.prob=1.0,location.set={"North"},location.rate_range={0.4199263066583453,1.3782426490797912},height=0.29315068493149604]:0.006831309099892)[&length_range={9.913760546376E-7,0.1986304141981},default.rate_95%_HPD={8.54198837409222E-4,9.999701183629223E-4},length_95%_HPD={0.00209606461293,0.06455474769863},default.rate_range={8.001584972796374E-4,9.999701183629223E-4},default.rate=9.247488785988092E-4,length=0.03425820052607747,posterior=0.9660833333333333,location.rate_95%_HPD={0.6089228052225318,1.048525471806728},location.rate_median=0.8159742789926929,height_median=0.2999400631816811,location.set.prob={2.875298312199891E-5,0.999971247016878},height_range={0.2931507189403574,0.3590313280692148},location.rate=0.8209195251803472,height_95%_HPD={0.2931507189403574,0.322620626530581},default.rate_median=9.270699510360003E-4,length_median=0.03377730967484,location="North",location.prob=0.999971247016878,location.set={"South","North"},location.rate_range={0.4199263066583453,1.3782426490797912},height=0.3029182597155328]:0.03286590364694,(502[&length_range={0.01095901851482,0.06247366079929},default.rate_95%_HPD={8.535417156658662E-4,9.999635770142521E-4},length_95%_HPD={0.01095901851482,0.02425482786372},default.rate_range={8.001584972796374E-4,9.999701183629223E-4},default.rate=9.243621626513629E-4,length=0.01540434838184396,location.rate_95%_HPD={0.6089697149275124,1.048525471806728},location.rate_median=0.8160049907200903,height_median=0.30958904109593277,location.set.prob={1.0},height_range={0.30958904109579904,0.30958904109605656},location.rate=0.8210190234927494,height_95%_HPD={0.3095890410958769,0.30958904109598906},default.rate_median=9.267216800386625E-4,length_median=0.014066422907635,location="South",location.prob=1.0,location.set={"South"},location.rate_range={0.4199263066583453,1.3782426490797912},height=0.30958904109593083]:0.01679257267196,501[&length_range={1.14405161733E-7,0.05151475668964},default.rate_95%_HPD={8.535417156658662E-4,9.999635770142521E-4},length_95%_HPD={1.14405161733E-7,0.01329592375406},default.rate_range={8.001584972796374E-4,9.999701183629223E-4},default.rate=9.243621626513629E-4,length=0.004445444272187056,location.rate_95%_HPD={0.6089697149275124,1.048525471806728},location.rate_median=0.8160049907200903,height_median=0.3205479452055896,location.set.prob={1.0},height_range={0.32054794520545604,0.32054794520571056},location.rate=0.8210190234927494,height_95%_HPD={0.3205479452055333,0.3205479452056451},default.rate_median=9.267216800386625E-4,length_median=0.003107518797975,location="South",location.prob=1.0,location.set={"South"},location.rate_range={0.4199263066583453,1.3782426490797912},height=0.3205479452057064]:0.005833668562305)[&length_range={2.975469175976E-4,0.2551582325292},default.rate_95%_HPD={8.535417156658662E-4,9.999635770142521E-4},length_95%_HPD={0.001562892268343,0.05469680284339},default.rate_range={8.001584972796374E-4,9.999701183629223E-4},default.rate=9.243621626513629E-4,length=0.022884898758903486,posterior=1.0,location.rate_95%_HPD={0.6089697149275124,1.048525471806728},location.rate_median=0.8160049907200903,height_median=0.32365546400353756,location.set.prob={0.999,9.166666666666666E-4,2.777777777777778E-5,5.555555555555556E-5},height_range={0.32054805961074095,0.3720627018952183},location.rate=0.8210190234927494,height_95%_HPD={0.32054805961074095,0.33384386895967205},default.rate_median=9.267216800386625E-4,length_median=0.0188340874936,location="South",location.prob=0.999,location.set={"South","North","Southeast","Northeast"},location.rate_range={0.4199263066583453,1.3782426490797912},height=0.32499338947777795]:0.006466283910502)[&length_range={3.96863730035E-5,0.1701974836408},default.rate_95%_HPD={8.546420959382546E-4,9.999480256426576E-4},length_95%_HPD={3.734359677242E-4,0.05620956500292},default.rate_range={8.006201769867754E-4,9.999635770142521E-4},default.rate=9.25644222732607E-4,length=0.024020344643771268,posterior=0.5521666666666667,location.rate_95%_HPD={0.6116088916067824,1.0484546043045828},location.rate_median=0.8187731192532787,height_median=0.3414343970395023,location.set.prob={0.03913874635275179,5.0306871918704096E-5,0.9602072643123051,6.036824630244491E-4},height_range={0.3216329040922249,0.41559086399555223},location.rate=0.8240507123849204,height_95%_HPD={0.32450624497864555,0.3652078346291818},default.rate_median=9.279994240094628E-4,length_median=0.02009615302837,location="North",location.prob=0.9602072643123051,location.set={"South","RJ","North","Northeast"},location.rate_range={0.4297017559594527,1.3058133782516244},height=0.34324485605989413]:0.003573303905818,((((((509[&length_range={4.180401009246E-7,0.09814049262635},default.rate_95%_HPD={8.535417156658662E-4,9.999635770142521E-4},length_95%_HPD={4.180401009246E-7,0.03154454106884},default.rate_range={8.001584972796374E-4,9.999701183629223E-4},default.rate=9.243621626513629E-4,length=0.01108642868550942,location.rate_95%_HPD={0.6089697149275124,1.048525471806728},location.rate_median=0.8160049907200903,height_median=0.26575342465753216,location.set.prob={1.0},height_range={0.26575342465739704,0.26575342465765267},location.rate=0.8210190234927494,height_95%_HPD={0.265753424657476,0.2657534246575891},default.rate_median=9.267216800386625E-4,length_median=0.007978030085787999,location="South",location.prob=1.0,location.set={"South"},location.rate_range={0.4199263066583453,1.3782426490797912},height=0.2657534246574019]:0.009470979710615,510[&length_range={1.038028009104E-7,0.1078181655713},default.rate_95%_HPD={8.535417156658662E-4,9.999635770142521E-4},length_95%_HPD={1.038028009104E-7,0.03137245259601},default.rate_range={8.001584972796374E-4,9.999701183629223E-4},default.rate=9.243621626513629E-4,length=0.010684865543643061,location.rate_95%_HPD={0.6089697149275124,1.048525471806728},location.rate_median=0.8160049907200903,height_median=0.26849315068488955,location.set.prob={1.0},height_range={0.2684931506847561,0.268493150685014},location.rate=0.8210190234927494,height_95%_HPD={0.26849315068483093,0.2684931506849444},default.rate_median=9.267216800386625E-4,length_median=0.0076366255836375005,location="South",location.prob=1.0,location.set={"South"},location.rate_range={0.4199263066583453,1.3782426490797912},height=0.2684931506847584]:0.006731253683257)[&length_range={4.104728545951E-8,0.09884745237216},default.rate_95%_HPD={8.575049396494331E-4,9.98982382835231E-4},length_95%_HPD={4.104728545951E-8,0.030936500765},default.rate_range={8.006201769867754E-4,9.99943708831479E-4},default.rate=9.251330853367266E-4,length=0.010611612625409328,posterior=0.06697222222222222,location.rate_95%_HPD={0.6011768317889585,1.0349834779366422},location.rate_median=0.81516023026181,height_median=0.27297397200849344,location.set.prob={1.0},height_range={0.2684932544876699,0.3145483896200771},location.rate=0.8178645930102926,height_95%_HPD={0.2684932544876699,0.2872758770115309},default.rate_median=9.271096322721988E-4,length_median=0.007349410126738,location="South",location.prob=1.0,location.set={"South"},location.rate_range={0.492831578424752,1.2070816265812525},height=0.27484851358344065]:0.01241819515591,(((460[&length_range={5.393605528869E-7,0.08174861494747},default.rate_95%_HPD={8.535417156658662E-4,9.999635770142521E-4},length_95%_HPD={5.393605528869E-7,0.0289696348863},default.rate_range={8.001584972796374E-4,9.999701183629223E-4},default.rate=9.243621626513629E-4,length=0.010834265776201099,location.rate_95%_HPD={0.6089697149275124,1.048525471806728},location.rate_median=0.8160049907200903,height_median=0.1534246575342874,location.set.prob={1.0},height_range={0.15342465753414913,0.15342465753441337},location.rate=0.8210190234927494,height_95%_HPD={0.15342465753422874,0.15342465753434698},default.rate_median=9.267216800386625E-4,length_median=0.008401789882661,location="South",location.prob=1.0,location.set={"South"},location.rate_range={0.4199263066583453,1.3782426490797912},height=0.15342465753428602]:0.0076479268668,(458[&length_range={5.393605528869E-7,0.08422237149633},default.rate_95%_HPD={8.535417156658662E-4,9.999635770142521E-4},length_95%_HPD={5.393605528869E-7,0.02943877284266},default.rate_range={8.001584972796374E-4,9.999701183629223E-4},default.rate=9.243621626513629E-4,length=0.010975165444620526,location.rate_95%_HPD={0.6089697149275124,1.048525471806728},location.rate_median=0.8160049907200903,height_median=0.1534246575342874,location.set.prob={1.0},height_range={0.15342465753414913,0.15342465753441337},location.rate=0.8210190234927494,height_95%_HPD={0.1534246575342289,0.1534246575343472},default.rate_median=9.267216800386625E-4,length_median=0.008538261484414,location="South",location.prob=1.0,location.set={"South"},location.rate_range={0.4199263066583453,1.3782426490797912},height=0.15342465753428672]:0.003280092354694,485[&length_range={7.268077101552E-7,0.08549965889447},default.rate_95%_HPD={8.535417156658662E-4,9.999635770142521E-4},length_95%_HPD={7.268077101552E-7,0.02919522241929},default.rate_range={8.001584972796374E-4,9.999701183629223E-4},default.rate=9.243621626513629E-4,length=0.010899299819546184,location.rate_95%_HPD={0.6089697149275124,1.048525471806728},location.rate_median=0.8160049907200903,height_median=0.15342465753428736,location.set.prob={1.0},height_range={0.15342465753415108,0.15342465753441242},location.rate=0.8210190234927494,height_95%_HPD={0.15342465753422885,0.15342465753434725},default.rate_median=9.267216800386625E-4,length_median=0.0084103182953205,location="South",location.prob=1.0,location.set={"South"},location.rate_range={0.4199263066583453,1.3782426490797912},height=0.15342465753428672]:0.003280092354694)[&length_range={1.562507321862E-7,0.06708162422003},default.rate_95%_HPD={8.541162613749675E-4,9.998593984974064E-4},length_95%_HPD={1.562507321862E-7,0.02610281890736},default.rate_range={8.003536937556437E-4,9.999635770142521E-4},default.rate=9.246118873878091E-4,length=0.009786736425882844,posterior=0.3298333333333333,location.rate_95%_HPD={0.6064376604644381,1.0399448039211103},location.rate_median=0.8153138551800371,height_median=0.1591012409330893,location.set.prob={1.0},height_range={0.15342728342056067,0.2091736633659354},location.rate=0.8205526525364745,height_95%_HPD={0.15342728342056067,0.17452367361300097},default.rate_median=9.27063386952945E-4,length_median=0.007610620837986,location="South",location.prob=1.0,location.set={"South"},location.rate_range={0.4524374179460277,1.2463839678862492},height=0.1609981640330091]:0.004367834512106)[&length_range={3.452749556818E-4,0.1061624124373},default.rate_95%_HPD={8.535417156658662E-4,9.999635770142521E-4},length_95%_HPD={0.004678242674958,0.05422503736408},default.rate_range={8.001584972796374E-4,9.999701183629223E-4},default.rate=9.243616348823146E-4,length=0.028572494334334196,posterior=0.9998055555555555,location.rate_95%_HPD={0.6089697149275124,1.048525471806728},location.rate_median=0.8159795206070536,height_median=0.1695444139137356,location.set.prob={1.0},height_range={0.153557031644662,0.2389243164287334},location.rate=0.8210044613291038,height_95%_HPD={0.15442588257951512,0.189893554854411},default.rate_median=9.267250490278475E-4,length_median=0.02751603228673,location="South",location.prob=1.0,location.set={"South"},location.rate_range={0.4199263066583453,1.3782426490797912},height=0.17091330031228338]:0.02859115684335,503[&length_range={1.349924506067E-7,0.08882379040345},default.rate_95%_HPD={8.535417156658662E-4,9.999635770142521E-4},length_95%_HPD={1.349924506067E-7,0.03559223185313},default.rate_range={8.001584972796374E-4,9.999701183629223E-4},default.rate=9.243621626513629E-4,length=0.013184867588364279,location.rate_95%_HPD={0.6089697149275124,1.048525471806728},location.rate_median=0.8160049907200903,height_median=0.18630136986303097,location.set.prob={1.0},height_range={0.1863013698628911,0.18630136986315837},location.rate=0.8210190234927494,height_95%_HPD={0.18630136986297235,0.1863013698630897},default.rate_median=9.267216800386625E-4,length_median=0.01025962806983,location="South",location.prob=1.0,location.set={"South"},location.rate_range={0.4199263066583453,1.3782426490797912},height=0.186301369863031]:0.003362371381404)[&length_range={0.003819710883606,0.2183565020223},default.rate_95%_HPD={8.535417156658662E-4,9.999635770142521E-4},length_95%_HPD={0.0137342288131,0.1017131612779},default.rate_range={8.001584972796374E-4,9.999701183629223E-4},default.rate=9.243621626513629E-4,length=0.05794000683319267,posterior=1.0,location.rate_95%_HPD={0.6089697149275124,1.048525471806728},location.rate_median=0.8160049907200903,height_median=0.19656198581652418,location.set.prob={1.0},height_range={0.18630150485548302,0.2751251602665251},location.rate=0.8210190234927494,height_95%_HPD={0.18630150485548302,0.22191205014039705},default.rate_median=9.267216800386625E-4,length_median=0.056900856570879996,location="South",location.prob=1.0,location.set={"South"},location.rate_range={0.4199263066583453,1.3782426490797912},height=0.19948974455880494]:0.08558593970266,(((((469[&length_range={0.00680809775852,0.199566037588},default.rate_95%_HPD={8.535417156658662E-4,9.999635770142521E-4},length_95%_HPD={0.02053878610433,0.09551921144469},default.rate_range={8.001584972796374E-4,9.999701183629223E-4},default.rate=9.243621626513629E-4,length=0.055197068960698634,location.rate_95%_HPD={0.6089697149275124,1.048525471806728},location.rate_median=0.8160049907200903,height_median=0.14794520547957296,location.set.prob={1.0},height_range={0.147945205479441,0.14794520547970103},location.rate=0.8210190234927494,height_95%_HPD={0.14794520547951368,0.14794520547963103},default.rate_median=9.267216800386625E-4,length_median=0.052898963696760004,location="South",location.prob=1.0,location.set={"South"},location.rate_range={0.4199263066583453,1.3782426490797912},height=0.14794520547957268]:0.06400986015272,(483[&length_range={2.268203962152E-7,0.09495190729669},default.rate_95%_HPD={8.535417156658662E-4,9.999635770142521E-4},length_95%_HPD={2.268203962152E-7,0.03406886059383},default.rate_range={8.001584972796374E-4,9.999701183629223E-4},default.rate=9.243621626513629E-4,length=0.01230294824337611,location.rate_95%_HPD={0.6089697149275124,1.048525471806728},location.rate_median=0.8160049907200903,height_median=0.1506849315069302,location.set.prob={1.0},height_range={0.150684931506801,0.15068493150706702},location.rate=0.8210190234927494,height_95%_HPD={0.15068493150687162,0.15068493150698864},default.rate_median=9.267216800386625E-4,length_median=0.0092664972315015,location="South",location.prob=1.0,location.set={"South"},location.rate_range={0.4199263066583453,1.3782426490797912},height=0.15068493150692983]:0.006487945263734,488[&length_range={0.01643858298477,0.1113902634611},default.rate_95%_HPD={8.535417156658662E-4,9.999635770142521E-4},length_95%_HPD={0.01643858298477,0.0505072167582},default.rate_range={8.001584972796374E-4,9.999701183629223E-4},default.rate=9.243621626513629E-4,length=0.028740000919375532,location.rate_95%_HPD={0.6089697149275124,1.048525471806728},location.rate_median=0.8160049907200903,height_median=0.13424657534255852,location.set.prob={1.0},height_range={0.13424657534242102,0.13424657534269102},location.rate=0.8210190234927494,height_95%_HPD={0.13424657534249973,0.13424657534261752},default.rate_median=9.267216800386625E-4,length_median=0.025704853395875,location="South",location.prob=1.0,location.set={"South"},location.rate_range={0.4199263066583453,1.3782426490797912},height=0.134246575342524]:0.02292630142811)[&length_range={1.883798959846E-4,0.1798292533023},default.rate_95%_HPD={8.535894618288741E-4,9.999701183629223E-4},length_95%_HPD={0.006050995397588,0.07961891012789},default.rate_range={8.001584972796374E-4,9.999701183629223E-4},default.rate=9.243660311455704E-4,length=0.040028718902818373,posterior=0.9999166666666667,location.rate_95%_HPD={0.6090127697887582,1.048525471806728},location.rate_median=0.816007156662285,height_median=0.15994840494279605,location.set.prob={1.0},height_range={0.15068515832732648,0.24563683880363057},location.rate=0.8210270467200858,height_95%_HPD={0.15068515832732648,0.184728495429402},default.rate_median=9.267250490278475E-4,length_median=0.03745767223665,location="South",location.prob=1.0,location.set={"South"},location.rate_range={0.4199263066583453,1.3782426490797912},height=0.16298422121974457]:0.05478218886163)[&length_range={1.721312539621E-4,0.1570263786029},default.rate_95%_HPD={8.538649965373645E-4,9.999635770142521E-4},length_95%_HPD={0.001313086697471,0.07395010830033},default.rate_range={8.001584972796374E-4,9.999701183629223E-4},default.rate=9.244979628790949E-4,length=0.033094114172028816,posterior=0.9753333333333334,location.rate_95%_HPD={0.6092048499192381,1.048525471806728},location.rate_median=0.8159598884643783,height_median=0.20041764912698554,location.set.prob={0.9999430394167236,2.8480291638186374E-5,2.8480291638186374E-5},height_range={0.1547533032381453,0.29611722035228855},location.rate=0.8210870379360315,height_95%_HPD={0.1682235971564109,0.2416529470464113},default.rate_median=9.267704334304633E-4,length_median=0.0290355679932,location="South",location.prob=0.9999430394167236,location.set={"South","North","Southeast"},location.rate_range={0.4199263066583453,1.3782426490797912},height=0.20250932114627665]:0.02221052473052,((508[&length_range={1.68865275707E-7,0.08740627546652},default.rate_95%_HPD={8.535417156658662E-4,9.999635770142521E-4},length_95%_HPD={1.68865275707E-7,0.03281401744382},default.rate_range={8.001584972796374E-4,9.999701183629223E-4},default.rate=9.243621626513629E-4,length=0.012025058269633506,location.rate_95%_HPD={0.6089697149275124,1.048525471806728},location.rate_median=0.8160049907200903,height_median=0.19452054794533052,location.set.prob={1.0},height_range={0.1945205479451917,0.19452054794545964},location.rate=0.8210190234927494,height_95%_HPD={0.19452054794527168,0.19452054794538765},default.rate_median=9.267216800386625E-4,length_median=0.0091704902895635,location="South",location.prob=1.0,location.set={"South"},location.rate_range={0.4199263066583453,1.3782426490797912},height=0.19452054794523704]:0.004094610369438,507[&length_range={8.246989439336E-4,0.106581108229},default.rate_95%_HPD={8.535417156658662E-4,9.999635770142521E-4},length_95%_HPD={0.004177161691311,0.05446102333434},default.rate_range={8.001584972796374E-4,9.999701183629223E-4},default.rate=9.243621626513629E-4,length=0.027388639932533553,location.rate_95%_HPD={0.6089697149275124,1.048525471806728},location.rate_median=0.8160049907200903,height_median=0.18630136986303086,location.set.prob={1.0},height_range={0.18630136986288565,0.18630136986315765},location.rate=0.8210190234927494,height_95%_HPD={0.1863013698629723,0.1863013698630881},default.rate_median=9.267216800386625E-4,length_median=0.02520480561314,location="South",location.prob=1.0,location.set={"South"},location.rate_range={0.4199263066583453,1.3782426490797912},height=0.186301369863031]:0.01231378845174)[&length_range={2.062477893916E-6,0.06709779329544},default.rate_95%_HPD={8.533495675280713E-4,9.99815579339809E-4},length_95%_HPD={2.062477893916E-6,0.02585909112763},default.rate_range={8.008860514688848E-4,9.999635770142521E-4},default.rate=9.249625305198249E-4,length=0.008806812306624088,posterior=0.15586111111111112,location.rate_95%_HPD={0.5998544470506295,1.0444295335500542},location.rate_median=0.8144598056866035,height_median=0.2051522256329884,location.set.prob={1.0},height_range={0.19452368482293292,0.2603118141404063},location.rate=0.8205264906737976,height_95%_HPD={0.19452368482293292,0.226287062203417},default.rate_median=9.283858406042525E-4,length_median=0.006105874066167,location="South",location.prob=1.0,location.set={"South"},location.rate_range={0.4199263066583453,1.2382258397750299},height=0.20728893868510603]:0.02054530175563,(506[&length_range={1.940524178567E-7,0.09584459558271},default.rate_95%_HPD={8.535417156658662E-4,9.999635770142521E-4},length_95%_HPD={1.940524178567E-7,0.03811872862266},default.rate_range={8.001584972796374E-4,9.999701183629223E-4},default.rate=9.243621626513629E-4,length=0.01580634476095104,location.rate_95%_HPD={0.6089697149275124,1.048525471806728},location.rate_median=0.8160049907200903,height_median=0.18630136986303086,location.set.prob={1.0},height_range={0.18630136986288565,0.18630136986316065},location.rate=0.8210190234927494,height_95%_HPD={0.1863013698629734,0.18630136986308932},default.rate_median=9.267216800386625E-4,length_median=0.013447439502510001,location="South",location.prob=1.0,location.set={"South"},location.rate_range={0.4199263066583453,1.3782426490797912},height=0.18630136986303097]:0.01277450669312,505[&length_range={1.940524178567E-7,0.106523880367},default.rate_95%_HPD={8.535417156658662E-4,9.999635770142521E-4},length_95%_HPD={1.940524178567E-7,0.03799342413377},default.rate_range={8.001584972796374E-4,9.999701183629223E-4},default.rate=9.243621626513629E-4,length=0.015893089931052144,location.rate_95%_HPD={0.6089697149275124,1.048525471806728},location.rate_median=0.8160049907200903,height_median=0.18630136986303097,location.set.prob={1.0},height_range={0.1863013698628957,0.18630136986316065},location.rate=0.8210190234927494,height_95%_HPD={0.1863013698629729,0.18630136986308904},default.rate_median=9.267216800386625E-4,length_median=0.01345979176465,location="South",location.prob=1.0,location.set={"South"},location.rate_range={0.4199263066583453,1.3782426490797912},height=0.18630136986303097]:0.01277450669312)[&length_range={2.05015079402E-6,0.08355371015812},default.rate_95%_HPD={8.535417156658662E-4,9.999701183629223E-4},length_95%_HPD={2.05015079402E-6,0.03569281296041},default.rate_range={8.006201769867754E-4,9.999701183629223E-4},default.rate=9.246029042877063E-4,length=0.014364975443818843,posterior=0.4479722222222222,location.rate_95%_HPD={0.5973287894804037,1.0386023394377737},location.rate_median=0.8180560604525092,height_median=0.19375496581520696,location.set.prob={1.0},height_range={0.1863015639153891,0.24926907894825406},location.rate=0.822455713493484,height_95%_HPD={0.1863015639153891,0.21128836462882794},default.rate_median=9.270522596592327E-4,length_median=0.01185634604307,location="South",location.prob=1.0,location.set={"South"},location.rate_range={0.4297017559594527,1.3782426490797912},height=0.19566176187261689]:0.02008458351425)[&length_range={7.633564570901E-4,0.1693402368618},default.rate_95%_HPD={8.535417156658662E-4,9.999635770142521E-4},length_95%_HPD={0.006171701596921,0.08148755494332},default.rate_range={8.001584972796374E-4,9.999701183629223E-4},default.rate=9.243621626513629E-4,length=0.042377265273174855,posterior=1.0,location.rate_95%_HPD={0.6089697149275124,1.048525471806728},location.rate_median=0.8160049907200903,height_median=0.2182695994184384,location.set.prob={0.9999166666666667,2.777777777777778E-5,2.777777777777778E-5,2.777777777777778E-5},height_range={0.19458972170289623,0.2928824780920459},location.rate=0.8210190234927494,height_95%_HPD={0.19739854242395438,0.24587765411596435},default.rate_median=9.267216800386625E-4,length_median=0.04040487306163,location="South",location.prob=0.9999166666666667,location.set={"South","RJ","North","Southeast"},location.rate_range={0.4199263066583453,1.3782426490797912},height=0.22005090784246495]:0.01500513029241)[&length_range={1.671624143498E-5,0.07937203024205},default.rate_95%_HPD={8.581783887497829E-4,9.949149161276151E-4},length_95%_HPD={1.671624143498E-5,0.04079010751098},default.rate_range={8.039650999644427E-4,9.998614271861084E-4},default.rate=9.272965364328814E-4,length=0.013911787257758544,posterior=0.018361111111111113,location.rate_95%_HPD={0.6399846749297916,1.0721038485797705},location.rate_median=0.806310059325923,height_median=0.2504639120003212,location.set.prob={1.0},height_range={0.20859494113350557,0.29951600950068524},location.rate=0.8187231321070476,height_95%_HPD={0.21922047371462489,0.28009735945508096},default.rate_median=9.293103910370125E-4,length_median=0.01022998025707,location="South",location.prob=1.0,location.set={"South"},location.rate_range={0.5118684813499041,1.1432049723293802},height=0.2500467311527574]:0.001639724986626,(489[&length_range={0.002339080204799,0.1842293103161},default.rate_95%_HPD={8.535417156658662E-4,9.999635770142521E-4},length_95%_HPD={0.01212474025885,0.1029628477272},default.rate_range={8.001584972796374E-4,9.999701183629223E-4},default.rate=9.243621626513629E-4,length=0.05461100988759683,location.rate_95%_HPD={0.6089697149275124,1.048525471806728},location.rate_median=0.8160049907200903,height_median=0.13972602739727336,location.set.prob={1.0},height_range={0.13972602739714002,0.13972602739740414},location.rate=0.8210190234927494,height_95%_HPD={0.1397260273972143,0.1397260273973333},default.rate_median=9.267216800386625E-4,length_median=0.051269684362040005,location="South",location.prob=1.0,location.set={"South"},location.rate_range={0.4199263066583453,1.3782426490797912},height=0.13972602739723156]:0.08239917508061,((491[&length_range={0.008219520715681,0.1029011589609},default.rate_95%_HPD={8.535417156658662E-4,9.999635770142521E-4},length_95%_HPD={0.008219520715681,0.04237914722099},default.rate_range={8.001584972796374E-4,9.999701183629223E-4},default.rate=9.243621626513629E-4,length=0.020041261481231025,location.rate_95%_HPD={0.6089697149275124,1.048525471806728},location.rate_median=0.8160049907200903,height_median=0.13972602739727302,location.set.prob={1.0},height_range={0.13972602739714107,0.13972602739740364},location.rate=0.8210190234927494,height_95%_HPD={0.1397260273972138,0.13972602739733203},default.rate_median=9.267216800386625E-4,length_median=0.016771320225595,location="South",location.prob=1.0,location.set={"South"},location.rate_range={0.4199263066583453,1.3782426490797912},height=0.13972602739723117]:0.01693736637623,463[&length_range={3.426333810008E-7,0.09468198087863},default.rate_95%_HPD={8.535417156658662E-4,9.999635770142521E-4},length_95%_HPD={3.426333810008E-7,0.0341599691387},default.rate_range={8.001584972796374E-4,9.999701183629223E-4},default.rate=9.243621626513629E-4,length=0.011822083398931591,location.rate_95%_HPD={0.6089697149275124,1.048525471806728},location.rate_median=0.8160049907200903,height_median=0.14794520547957263,location.set.prob={1.0},height_range={0.14794520547944107,0.14794520547969864},location.rate=0.8210190234927494,height_95%_HPD={0.14794520547951384,0.14794520547963158},default.rate_median=9.267216800386625E-4,length_median=0.0085521421432945,location="South",location.prob=1.0,location.set={"South"},location.rate_range={0.4199263066583453,1.3782426490797912},height=0.14794520547957185]:0.008718188293931)[&length_range={3.551505189813E-4,0.2019069509442},default.rate_95%_HPD={8.535417156658662E-4,9.999635770142521E-4},length_95%_HPD={0.005639061367549,0.1004340977257},default.rate_range={8.001584972796374E-4,9.999701183629223E-4},default.rate=9.243621626513629E-4,length=0.050744059603987125,posterior=1.0,location.rate_95%_HPD={0.6089697149275124,1.048525471806728},location.rate_median=0.8160049907200903,height_median=0.15649734762288203,location.set.prob={0.99975,2.5E-4},height_range={0.147945548112915,0.242627186358227},location.rate=0.8210190234927494,height_95%_HPD={0.147945548112915,0.18210517461822479},default.rate_median=9.267216800386625E-4,length_median=0.04731298027646,location="South",location.prob=0.99975,location.set={"South","RJ"},location.rate_range={0.4199263066583453,1.3782426490797912},height=0.15976728887850367]:0.04876894831467,474[&length_range={0.007894432593675,0.2653154194629},default.rate_95%_HPD={8.535417156658662E-4,9.999635770142521E-4},length_95%_HPD={0.03141728111467,0.1418136962339},default.rate_range={8.001584972796374E-4,9.999701183629223E-4},default.rate=9.243621626513629E-4,length=0.08411503310783368,location.rate_95%_HPD={0.6089697149275124,1.048525471806728},location.rate_median=0.8160049907200903,height_median=0.15068493150693002,location.set.prob={1.0},height_range={0.1506849315067797,0.15068493150706763},location.rate=0.8210190234927494,height_95%_HPD={0.15068493150686574,0.15068493150699913},default.rate_median=9.267216800386625E-4,length_median=0.08116280461113501,location="South",location.prob=1.0,location.set={"South"},location.rate_range={0.4199263066583453,1.3782426490797912},height=0.15068493150692783]:0.05474741058124)[&length_range={2.909809336188E-5,0.08121300616383},default.rate_95%_HPD={8.535974441519743E-4,9.9858324242337E-4},length_95%_HPD={2.909809336188E-5,0.04756385639883},default.rate_range={8.15625286596347E-4,9.99265657724871E-4},default.rate=9.22946842327445E-4,length=0.017307036494429162,posterior=0.010777777777777778,location.rate_95%_HPD={0.6326910420908528,1.0243175192555682},location.rate_median=0.8162936920597691,height_median=0.22177495875647166,location.set.prob={1.0},height_range={0.165983466779908,0.28388114797864283},location.rate=0.8171845727110744,height_95%_HPD={0.1825350807795985,0.267769886673181},default.rate_median=9.242403293492334E-4,length_median=0.01338444777832,location="South",location.prob=1.0,location.set={"South"},location.rate_range={0.5606462271664123,1.231285738006208},height=0.22198062585615488]:0.01669286038971)[&length_range={6.4195161399E-4,0.07152819438912},default.rate_95%_HPD={8.517967491999987E-4,9.628339194968791E-4},length_95%_HPD={6.4195161399E-4,0.06176233268989},default.rate_range={8.460060642272233E-4,9.628339194968791E-4},default.rate=9.113162594472165E-4,length=0.025678911736200377,posterior=6.944444444444445E-4,location.rate_95%_HPD={0.6165311181536453,1.0848718591263493},location.rate_median=0.7787392037411127,height_median=0.2176538358443078,location.set.prob={1.0},height_range={0.191993303570606,0.26644609990967894},location.rate=0.7905804121151191,height_95%_HPD={0.191993303570606,0.2421588444969362},default.rate_median=9.155360859256128E-4,length_median=0.02015002896493,location="South",location.prob=1.0,location.set={"South"},location.rate_range={0.5711067740726777,1.0848718591263493},height=0.21945222617491106]:0.01368011287156)[&default.rate=9.240088314718604E-4,length=0.002391119037278,posterior=2.777777777777778E-5,location="South",location.prob=1.0,location.set={"South"},location.set.prob={1.0},height=0.23580531534940402,location.rate=0.6724542629348281]:0.002391119037278,(497[&length_range={0.001544468539149,0.2175361025018},default.rate_95%_HPD={8.535417156658662E-4,9.999635770142521E-4},length_95%_HPD={0.01259288115409,0.1215414776711},default.rate_range={8.001584972796374E-4,9.999701183629223E-4},default.rate=9.243621626513629E-4,length=0.06322306231807154,location.rate_95%_HPD={0.6089697149275124,1.048525471806728},location.rate_median=0.8160049907200903,height_median=0.136986301369916,location.set.prob={1.0},height_range={0.13698630136977347,0.1369863013700447},location.rate=0.8210190234927494,height_95%_HPD={0.13698630136985357,0.13698630136997553},default.rate_median=9.267216800386625E-4,length_median=0.059378348117195,location="South",location.prob=1.0,location.set={"South"},location.rate_range={0.4199263066583453,1.3782426490797912},height=0.1369863013698778]:0.07607608766318,464[&length_range={2.508353350479E-4,0.2055944010826},default.rate_95%_HPD={8.535417156658662E-4,9.999635770142521E-4},length_95%_HPD={0.003659993147822,0.09671246281256},default.rate_range={8.001584972796374E-4,9.999701183629223E-4},default.rate=9.243621626513629E-4,length=0.04675862169589174,location.rate_95%_HPD={0.6089697149275124,1.048525471806728},location.rate_median=0.8160049907200903,height_median=0.15342465753428725,location.set.prob={1.0},height_range={0.15342465753414908,0.15342465753441764},location.rate=0.8210190234927494,height_95%_HPD={0.1534246575342274,0.15342465753434603},default.rate_median=9.267216800386625E-4,length_median=0.042901494695705,location="South",location.prob=1.0,location.set={"South"},location.rate_range={0.4199263066583453,1.3782426490797912},height=0.15342465753428627]:0.0596377314988)[&length_range={7.019423950508E-5,0.0893957201133},default.rate_95%_HPD={8.50175801739091E-4,9.989589077638713E-4},length_95%_HPD={7.019423950508E-5,0.0553236668308},default.rate_range={8.13122307390805E-4,9.990458094241885E-4},default.rate=9.274494765596082E-4,length=0.019588976933344437,posterior=0.012194444444444445,location.rate_95%_HPD={0.609557934982542,1.0185491894286367},location.rate_median=0.8019210405798339,height_median=0.19404605207958808,location.set.prob={1.0},height_range={0.15755098980391147,0.2761780380180686},location.rate=0.8101341939222713,height_95%_HPD={0.16369044194436216,0.2327216724926729},default.rate_median=9.305976416910948E-4,length_median=0.01451085974847,location="South",location.prob=1.0,location.set={"South"},location.rate_range={0.5757875605505993,1.1794988364816854},height=0.19581603079415527]:0.02513404535362)[&default.rate=9.240088314718604E-4,length=0.02635245147955,posterior=2.777777777777778E-5,location="South",location.prob=1.0,location.set={"South"},location.set.prob={1.0},height=0.23819643438668203,location.rate=0.6724542629348281]:0.02635245147955,(511[&length_range={4.905260893029E-7,0.1130709611584},default.rate_95%_HPD={8.535417156658662E-4,9.999635770142521E-4},length_95%_HPD={4.905260893029E-7,0.03644585644465},default.rate_range={8.001584972796374E-4,9.999701183629223E-4},default.rate=9.243621626513629E-4,length=0.014061845768616446,location.rate_95%_HPD={0.6089697149275124,1.048525471806728},location.rate_median=0.8160049907200903,height_median=0.2547945205481026,location.set.prob={1.0},height_range={0.2547945205479741,0.2547945205482316},location.rate=0.8210190234927494,height_95%_HPD={0.25479452054804663,0.25479452054816004},default.rate_median=9.267216800386625E-4,length_median=0.011772988205985,location="South",location.prob=1.0,location.set={"South"},location.rate_range={0.4199263066583453,1.3782426490797912},height=0.254794520547977]:0.002499513679109,(496[&length_range={7.640933269992E-7,0.08993443085284},default.rate_95%_HPD={8.535417156658662E-4,9.999635770142521E-4},length_95%_HPD={7.640933269992E-7,0.03332478757044},default.rate_range={8.001584972796374E-4,9.999701183629223E-4},default.rate=9.243621626513629E-4,length=0.013572871579686273,location.rate_95%_HPD={0.6089697149275124,1.048525471806728},location.rate_median=0.8160049907200903,height_median=0.14794520547957296,location.set.prob={1.0},height_range={0.14794520547944728,0.14794520547969897},location.rate=0.8210190234927494,height_95%_HPD={0.147945205479514,0.14794520547963103},default.rate_median=9.267216800386625E-4,length_median=0.011429339471234999,location="South",location.prob=1.0,location.set={"South"},location.rate_range={0.4199263066583453,1.3782426490797912},height=0.1479452054795725]:0.0277734750196,(459[&length_range={0.008219942175627,0.1088935960995},default.rate_95%_HPD={8.535417156658662E-4,9.999635770142521E-4},length_95%_HPD={0.008219942175627,0.04157692189294},default.rate_range={8.001584972796374E-4,9.999701183629223E-4},default.rate=9.243621626513629E-4,length=0.02180102972555104,location.rate_95%_HPD={0.6089697149275124,1.048525471806728},location.rate_median=0.8160049907200903,height_median=0.13972602739727305,location.set.prob={1.0},height_range={0.13972602739714624,0.13972602739739698},location.rate=0.8210190234927494,height_95%_HPD={0.1397260273972159,0.13972602739733303},default.rate_median=9.267216800386625E-4,length_median=0.019647320212979998,location="South",location.prob=1.0,location.set={"South"},location.rate_range={0.4199263066583453,1.3782426490797912},height=0.1397260273972313]:0.03089018977029,494[&length_range={8.897193953805E-8,0.08715477264967},default.rate_95%_HPD={8.535417156658662E-4,9.999635770142521E-4},length_95%_HPD={8.897193953805E-8,0.02776819317726},default.rate_range={8.001584972796374E-4,9.999701183629223E-4},default.rate=9.243621626513629E-4,length=0.009528259821123694,location.rate_95%_HPD={0.6089697149275124,1.048525471806728},location.rate_median=0.8160049907200903,height_median=0.15616438356164503,location.set.prob={1.0},height_range={0.15616438356152623,0.15616438356177198},location.rate=0.8210190234927494,height_95%_HPD={0.15616438356158546,0.15616438356170215},default.rate_median=9.267216800386625E-4,length_median=0.006892695732705,location="South",location.prob=1.0,location.set={"South"},location.rate_range={0.4199263066583453,1.3782426490797912},height=0.15616438356164347]:0.01445183360592)[&length_range={8.050952048644E-7,0.07106321565841},default.rate_95%_HPD={8.505671332321329E-4,9.995205366988295E-4},length_95%_HPD={8.050952048644E-7,0.02660627357998},default.rate_range={8.008860514688848E-4,9.99943708831479E-4},default.rate=9.227746390374743E-4,length=0.008994189267524226,posterior=0.227,location.rate_95%_HPD={0.6039857781483375,1.03691227689924},location.rate_median=0.8146201001205977,height_median=0.1608352855424436,location.set.prob={1.0},height_range={0.156165296807674,0.22235496982437503},location.rate=0.8190374771017667,height_95%_HPD={0.156165296807674,0.17638035350426506},default.rate_median=9.250563564317888E-4,length_median=0.006330204310624501,location="South",location.prob=1.0,location.set={"South"},location.rate_range={0.48408720581201553,1.2514209599797843},height=0.16290013941001208]:0.00510246333161)[&length_range={0.008438660889036,0.2145421303534},default.rate_95%_HPD={8.535417156658662E-4,9.999635770142521E-4},length_95%_HPD={0.03309475437599,0.130184080766},default.rate_range={8.001584972796374E-4,9.999701183629223E-4},default.rate=9.243621626513629E-4,length=0.08041177719748621,posterior=1.0,location.rate_95%_HPD={0.6089697149275124,1.048525471806728},location.rate_median=0.8160049907200903,height_median=0.16723400121044402,location.set.prob={0.9991666666666666,4.7222222222222224E-4,2.777777777777778E-5,2.2222222222222223E-4,1.1111111111111112E-4},height_range={0.15616447253364052,0.24861962349682803},location.rate=0.8210190234927494,height_95%_HPD={0.15616447253364052,0.19058588384171588},default.rate_median=9.267216800386625E-4,length_median=0.078281639530045,location="South",location.prob=0.9991666666666666,location.set={"South","RJ","North","Southeast","Northeast"},location.rate_range={0.4199263066583453,1.3782426490797912},height=0.16978498537378894]:0.08157535372804)[&length_range={3.864112793706E-5,0.0654392778669},default.rate_95%_HPD={8.648351901724458E-4,9.990240226604198E-4},length_95%_HPD={3.864112793706E-5,0.03002798603976},default.rate_range={8.234510949718963E-4,9.990240226604198E-4},default.rate=9.314408138422967E-4,length=0.011581127240030246,posterior=0.0044444444444444444,location.rate_95%_HPD={0.6224013181480903,1.0326598201179504},location.rate_median=0.807735542231913,height_median=0.26312525732764724,location.set.prob={1.0},height_range={0.25484016712999935,0.33263992442278767},location.rate=0.8133807546268645,height_95%_HPD={0.25484016712999935,0.28367181906021954},default.rate_median=9.340072573409657E-4,length_median=0.0079149285332295,location="South",location.prob=1.0,location.set={"South"},location.rate_range={0.5757875605505993,1.0896304460195072},height=0.26578534126572534]:0.00725485163905)[&default.rate=9.240088314718604E-4,length=0.01070079508084,posterior=2.777777777777778E-5,location="South",location.prob=1.0,location.set={"South"},location.set.prob={1.0},height=0.26454888586623204,location.rate=0.6724542629348281]:0.01070079508084)[&default.rate=9.240088314718604E-4,length=0.01239291857696,posterior=2.777777777777778E-5,location="South",location.prob=1.0,location.set={"South"},location.set.prob={1.0},height=0.27524968094707203,location.rate=0.6724542629348281]:0.01239291857696)[&default.rate=9.240088314718604E-4,length=0.008445707436694,posterior=2.777777777777778E-5,location="South",location.prob=1.0,location.set={"South"},location.set.prob={1.0},height=0.28764259952403204,location.rate=0.6724542629348281]:0.008445707436694,512[&length_range={1.088835008378E-6,0.08755627469378},default.rate_95%_HPD={8.535417156658662E-4,9.999635770142521E-4},length_95%_HPD={1.088835008378E-6,0.03147529190367},default.rate_range={8.001584972796374E-4,9.999701183629223E-4},default.rate=9.243621626513629E-4,length=0.011071967407344624,location.rate_95%_HPD={0.6089697149275124,1.048525471806728},location.rate_median=0.8160049907200903,height_median=0.26575342465753216,location.set.prob={1.0},height_range={0.26575342465740104,0.26575342465765267},location.rate=0.8210190234927494,height_95%_HPD={0.26575342465747587,0.2657534246575891},default.rate_median=9.267216800386625E-4,length_median=0.0080982674224005,location="South",location.prob=1.0,location.set={"South"},location.rate_range={0.4199263066583453,1.3782426490797912},height=0.26575342465740187]:0.03033488230322)[&default.rate=9.240088314718604E-4,length=0.01095296739149,posterior=2.777777777777778E-5,location="South",location.prob=1.0,location.set={"South"},location.set.prob={1.0},height=0.2960883069607261,location.rate=0.6724542629348281]:0.01095296739149,((((454[&length_range={0.001527871711984,0.1953045106934},default.rate_95%_HPD={8.535417156658662E-4,9.999635770142521E-4},length_95%_HPD={0.01395080819758,0.1149815026394},default.rate_range={8.001584972796374E-4,9.999701183629223E-4},default.rate=9.243621626513629E-4,length=0.05785380076644638,location.rate_95%_HPD={0.6089697149275124,1.048525471806728},location.rate_median=0.8160049907200903,height_median=0.1561643835616448,location.set.prob={1.0},height_range={0.1561643835615057,0.15616438356179368},location.rate=0.8210190234927494,height_95%_HPD={0.15616438356158396,0.15616438356170437},default.rate_median=9.267216800386625E-4,length_median=0.05400179065692,location="South",location.prob=1.0,location.set={"South"},location.rate_range={0.4199263066583453,1.3782426490797912},height=0.15616438356164458]:0.0596788396292,(((461[&length_range={1.461030042383E-4,0.1942677683937},default.rate_95%_HPD={8.535417156658662E-4,9.999635770142521E-4},length_95%_HPD={0.00302620311769,0.0942189903084},default.rate_range={8.001584972796374E-4,9.999701183629223E-4},default.rate=9.243621626513629E-4,length=0.04540196360045771,location.rate_95%_HPD={0.6089697149275124,1.048525471806728},location.rate_median=0.8160049907200903,height_median=0.15616438356164491,location.set.prob={1.0},height_range={0.15616438356151002,0.1561643835617713},location.rate=0.8210190234927494,height_95%_HPD={0.15616438356158485,0.1561643835617026},default.rate_median=9.267216800386625E-4,length_median=0.041759799490095,location="South",location.prob=1.0,location.set={"South"},location.rate_range={0.4199263066583453,1.3782426490797912},height=0.15616438356164403]:0.01439263973285,499[&length_range={0.004502403403855,0.1946551246743},default.rate_95%_HPD={8.535417156658662E-4,9.999635770142521E-4},length_95%_HPD={0.01708008256077,0.1222237467047},default.rate_range={8.001584972796374E-4,9.999701183629223E-4},default.rate=9.243621626513629E-4,length=0.06576586403358979,location.rate_95%_HPD={0.6089697149275124,1.048525471806728},location.rate_median=0.8160049907200903,height_median=0.1397260273972732,location.set.prob={1.0},height_range={0.13972602739713003,0.13972602739740564},location.rate=0.8210190234927494,height_95%_HPD={0.13972602739721257,0.13972602739733547},default.rate_median=9.267216800386625E-4,length_median=0.06208049524173,location="South",location.prob=1.0,location.set={"South"},location.rate_range={0.4199263066583453,1.3782426490797912},height=0.13972602739723175]:0.03083099589722)[&length_range={3.63258813158E-5,0.1504630933977},default.rate_95%_HPD={8.559251374122416E-4,9.987813920342308E-4},length_95%_HPD={3.63258813158E-5,0.05723932051785},default.rate_range={8.020156960840056E-4,9.996843438057775E-4},default.rate=9.262239190888962E-4,length=0.020271252481895114,posterior=0.03752777777777778,location.rate_95%_HPD={0.6211497661638986,1.0611817402902741},location.rate_median=0.815174836110949,height_median=0.18987299878817165,location.set.prob={1.0},height_range={0.15749311788880127,0.27150919358489617},location.rate=0.8215888779651583,height_95%_HPD={0.16058116236118647,0.22682877652545014},default.rate_median=9.281615751490497E-4,length_median=0.01463642946481,location="South",location.prob=1.0,location.set={"South"},location.rate_range={0.5202194745097936,1.2527118207051895},height=0.19240567442934908]:0.001089643290617,492[&length_range={7.545589755242E-7,0.1795032880494},default.rate_95%_HPD={8.535417156658662E-4,9.999635770142521E-4},length_95%_HPD={1.120661152746E-4,0.07753682652804},default.rate_range={8.001584972796374E-4,9.999701183629223E-4},default.rate=9.243621626513629E-4,length=0.03490781478819086,location.rate_95%_HPD={0.6089697149275124,1.048525471806728},location.rate_median=0.8160049907200903,height_median=0.15068493150693024,location.set.prob={1.0},height_range={0.15068493150679002,0.15068493150705858},location.rate=0.8210190234927494,height_95%_HPD={0.15068493150687057,0.15068493150698808},default.rate_median=9.267216800386625E-4,length_median=0.030964836603770002,location="South",location.prob=1.0,location.set={"South"},location.rate_range={0.4199263066583453,1.3782426490797912},height=0.150684931506929]:0.02096173507818)[&length_range={6.156737584592E-5,0.0813989197056},default.rate_95%_HPD={8.582509050958694E-4,9.983489999623066E-4},length_95%_HPD={6.156737584592E-5,0.05314452011268},default.rate_range={8.020156960840056E-4,9.995992645310048E-4},default.rate=9.260209500667403E-4,length=0.020566204000917434,posterior=0.0055,location.rate_95%_HPD={0.6047236884583661,1.0326598201179504},location.rate_median=0.8254850600193362,height_median=0.19016172803384487,location.set.prob={1.0},height_range={0.16323265898890382,0.2578357757721349},location.rate=0.8170691321648492,height_95%_HPD={0.1650887721929693,0.22436067823897615},default.rate_median=9.279036547239388E-4,length_median=0.017274556555780002,location="South",location.prob=1.0,location.set={"South"},location.rate_range={0.5386116902384094,1.3058133782516244},height=0.1925171140875883]:0.02298531120109,462[&length_range={9.33590480548E-5,0.1833512461283},default.rate_95%_HPD={8.535417156658662E-4,9.999635770142521E-4},length_95%_HPD={0.003183793295317,0.0961666653304},default.rate_range={8.001584972796374E-4,9.999701183629223E-4},default.rate=9.243621626513629E-4,length=0.04630404721703321,location.rate_95%_HPD={0.6089697149275124,1.048525471806728},location.rate_median=0.8160049907200903,height_median=0.15342465753428758,location.set.prob={1.0},height_range={0.15342465753414908,0.15342465753441697},location.rate=0.8210190234927494,height_95%_HPD={0.15342465753422868,0.1534246575343466},default.rate_median=9.267216800386625E-4,length_median=0.0423494915714,location="South",location.prob=1.0,location.set={"South"},location.rate_range={0.4199263066583453,1.3782426490797912},height=0.153424657534287]:0.04120732025192)[&length_range={6.147660835786E-4,0.05828512971639},default.rate_95%_HPD={8.661046049898173E-4,9.911127404554864E-4},length_95%_HPD={6.147660835786E-4,0.04775920600485},default.rate_range={8.185678395902785E-4,9.911127404554864E-4},default.rate=9.272673425465092E-4,length=0.01873785846871356,posterior=0.00125,location.rate_95%_HPD={0.6581645540284997,0.9892981505806712},location.rate_median=0.8316945895212015,height_median=0.194846999279912,location.set.prob={1.0},height_range={0.1641076035108069,0.23707524571121497},location.rate=0.8316329527099853,height_95%_HPD={0.1641076035108069,0.21868236375981792},default.rate_median=9.249402929359785E-4,length_median=0.01328551025112,location="South",location.prob=1.0,location.set={"South"},location.rate_range={0.6330975905453461,1.0569548016191388},height=0.19632465239412905]:0.02121124540464)[&length_range={0.001800957846519,0.05465821394481},default.rate_95%_HPD={8.275734516874298E-4,9.867755137275755E-4},length_95%_HPD={0.001800957846519,0.05465821394481},default.rate_range={8.275734516874298E-4,9.867755137275755E-4},default.rate=9.102542486191539E-4,length=0.030807596600507,posterior=1.9444444444444443E-4,location.rate_95%_HPD={0.6588320668175406,0.9361487028091127},location.rate_median=0.7953912605216934,height_median=0.215843223190826,location.set.prob={1.0},height_range={0.20234784404677203,0.22628158601596637},location.rate=0.7969299192713837,height_95%_HPD={0.20234784404677203,0.22628158601596637},default.rate_median=9.240088314718604E-4,length_median=0.03214160619161,location="South",location.prob=1.0,location.set={"South"},location.rate_range={0.6588320668175406,0.9361487028091127},height=0.2128625282867531]:0.05465821394481,452[&length_range={5.903528257142E-4,0.2032489091618},default.rate_95%_HPD={8.535417156658662E-4,9.999635770142521E-4},length_95%_HPD={0.005532100308144,0.0694082558657},default.rate_range={8.001584972796374E-4,9.999701183629223E-4},default.rate=9.243621626513629E-4,length=0.033606166330413585,location.rate_95%_HPD={0.6089697149275124,1.048525471806728},location.rate_median=0.8160049907200903,height_median=0.24931506849316043,location.set.prob={1.0},height_range={0.24931506849302953,0.249315068493279},location.rate=0.8210190234927494,height_95%_HPD={0.2493150684931038,0.24931506849321705},default.rate_median=9.267216800386625E-4,length_median=0.03033128605286,location="South",location.prob=1.0,location.set={"South"},location.rate_range={0.4199263066583453,1.3782426490797912},height=0.24931506849316054]:0.0211863686425)[&default.rate=9.240088314718604E-4,length=8.650236415101E-4,posterior=2.777777777777778E-5,location="South",location.prob=1.0,location.set={"South"},location.set.prob={1.0},height=0.270501437135636,location.rate=0.6724542629348281]:8.650236415101E-4,478[&length_range={0.01973458182655,0.2747829534769},default.rate_95%_HPD={8.535417156658662E-4,9.999635770142521E-4},length_95%_HPD={0.0493524070288,0.1708778451656},default.rate_range={8.001584972796374E-4,9.999701183629223E-4},default.rate=9.243621626513629E-4,length=0.11004828394796513,location.rate_95%_HPD={0.6089697149275124,1.048525471806728},location.rate_median=0.8160049907200903,height_median=0.1369863013699154,location.set.prob={1.0},height_range={0.1369863013697597,0.13698630137005807},location.rate=0.8210190234927494,height_95%_HPD={0.1369863013698399,0.13698630136998974},default.rate_median=9.267216800386625E-4,length_median=0.1091043423349,location="South",location.prob=1.0,location.set={"South"},location.rate_range={0.4199263066583453,1.3782426490797912},height=0.1369863013698768]:0.1343801594073)[&default.rate=9.240088314718604E-4,length=0.02216979670524,posterior=2.777777777777778E-5,location="South",location.prob=1.0,location.set={"South"},location.set.prob={1.0},height=0.2713664607771461,location.rate=0.6724542629348281]:0.02216979670524,307[&length_range={7.261805910047E-5,0.1261210143242},default.rate_95%_HPD={8.535417156658662E-4,9.999635770142521E-4},length_95%_HPD={6.752892434112E-4,0.05011743873483},default.rate_range={8.001584972796374E-4,9.999701183629223E-4},default.rate=9.243621626513629E-4,length=0.020629058245180923,location.rate_95%_HPD={0.6089697149275124,1.048525471806728},location.rate_median=0.8160049907200903,height_median=0.2712328767124743,location.set.prob={1.0},height_range={0.2712328767123411,0.27123287671259305},location.rate=0.8210190234927494,height_95%_HPD={0.2712328767124169,0.27123287671253005},default.rate_median=9.267216800386625E-4,length_median=0.016966972936,location="South",location.prob=1.0,location.set={"South"},location.rate_range={0.4199263066583453,1.3782426490797912},height=0.2712328767124022]:0.02230338076993)[&default.rate=9.240088314718604E-4,length=0.01350501686983,posterior=2.777777777777778E-5,location="South",location.prob=1.0,location.set={"South"},location.set.prob={1.0},height=0.2935362574823861,location.rate=0.6724542629348281]:0.01350501686983)[&default.rate=9.240088314718604E-4,length=5.299624759192E-4,posterior=2.777777777777778E-5,location="South",location.prob=1.0,location.set={"South"},location.set.prob={1.0},height=0.30704127435221606,location.rate=0.6724542629348281]:5.299624759192E-4,470[&length_range={0.016803689086,0.3199670401563},default.rate_95%_HPD={8.535417156658662E-4,9.999635770142521E-4},length_95%_HPD={0.05432311586181,0.1706691064345},default.rate_range={8.001584972796374E-4,9.999701183629223E-4},default.rate=9.243621626513629E-4,length=0.11199916486492684,location.rate_95%_HPD={0.6089697149275124,1.048525471806728},location.rate_median=0.8160049907200903,height_median=0.1506849315069299,location.set.prob={1.0},height_range={0.15068493150678453,0.15068493150708362},location.rate=0.8210190234927494,height_95%_HPD={0.1506849315068517,0.15068493150700407},default.rate_median=9.267216800386625E-4,length_median=0.1130369806802,location="South",location.prob=1.0,location.set={"South"},location.rate_range={0.4199263066583453,1.3782426490797912},height=0.15068493150692855]:0.1568863053212)[&default.rate=9.240088314718604E-4,length=0.02040742062898,posterior=2.777777777777778E-5,location="South",location.prob=1.0,location.set={"South"},location.set.prob={1.0},height=0.30757123682813525,location.rate=0.6724542629348281]:0.02040742062898,448[&length_range={3.607966853059E-7,0.161408521563},default.rate_95%_HPD={8.535417156658662E-4,9.999635770142521E-4},length_95%_HPD={3.607966853059E-7,0.02826597138972},default.rate_range={8.001584972796374E-4,9.999701183629223E-4},default.rate=9.243621626513629E-4,length=0.009217521576214806,location.rate_95%_HPD={0.6089697149275124,1.048525471806728},location.rate_median=0.8160049907200903,height_median=0.3150684931506473,location.set.prob={1.0},height_range={0.31506849315051405,0.3150684931507746},location.rate=0.8210190234927494,height_95%_HPD={0.3150684931505915,0.3150684931507032},default.rate_median=9.267216800386625E-4,length_median=0.00624864273433,location="South",location.prob=1.0,location.set={"South"},location.rate_range={0.4199263066583453,1.3782426490797912},height=0.315068493150646]:0.01291016430648)[&default.rate=9.240088314718604E-4,length=0.008442544127084,posterior=2.777777777777778E-5,location="South",location.prob=1.0,location.set={"South"},location.set.prob={1.0},height=0.32797865745711524,location.rate=0.6724542629348281]:0.008442544127084)[&default.rate=9.240088314718604E-4,length=0.001866139638187,posterior=2.777777777777778E-5,location="South",location.prob=1.0,location.set={"South"},location.set.prob={1.0},height=0.33642120158419925,location.rate=0.6724542629348281]:0.001866139638187,(((473[&length_range={0.003468533185617,0.215782010931},default.rate_95%_HPD={8.535417156658662E-4,9.999635770142521E-4},length_95%_HPD={0.01383656839296,0.1197032302878},default.rate_range={8.001584972796374E-4,9.999701183629223E-4},default.rate=9.243621626513629E-4,length=0.06188641145809509,location.rate_95%_HPD={0.6089697149275124,1.048525471806728},location.rate_median=0.8160049907200903,height_median=0.1479452054795728,location.set.prob={1.0},height_range={0.14794520547943185,0.1479452054797129},location.rate=0.8210190234927494,height_95%_HPD={0.14794520547951145,0.1479452054796332},default.rate_median=9.267216800386625E-4,length_median=0.058209015700995,location="South",location.prob=1.0,location.set={"South"},location.rate_range={0.4199263066583453,1.3782426490797912},height=0.14794520547957135]:0.07133115401175,493[&length_range={0.005998498708993,0.2018133429046},default.rate_95%_HPD={8.535417156658662E-4,9.999635770142521E-4},length_95%_HPD={0.02379682793898,0.131988201239},default.rate_range={8.001584972796374E-4,9.999701183629223E-4},default.rate=9.243621626513629E-4,length=0.07403171313630508,location.rate_95%_HPD={0.6089697149275124,1.048525471806728},location.rate_median=0.8160049907200903,height_median=0.1479452054795729,location.set.prob={1.0},height_range={0.14794520547942586,0.14794520547971263},location.rate=0.8210190234927494,height_95%_HPD={0.1479452054795099,0.1479452054796362},default.rate_median=9.267216800386625E-4,length_median=0.070598032126395,location="South",location.prob=1.0,location.set={"South"},location.rate_range={0.4199263066583453,1.3782426490797912},height=0.1479452054795715]:0.07133115401175)[&length_range={3.475179597706E-5,0.1044557781292},default.rate_95%_HPD={8.540809021858275E-4,9.989401683821223E-4},length_95%_HPD={3.475179597706E-5,0.05684470824824},default.rate_range={8.18748522773845E-4,9.998115258462348E-4},default.rate=9.227848092279326E-4,length=0.01853249083570336,posterior=0.024527777777777777,location.rate_95%_HPD={0.5989977907061135,1.0310479813379951},location.rate_median=0.8155482634400499,height_median=0.20479827684014085,location.set.prob={0.9988674971687429,0.0011325028312570782},height_range={0.1603910967005231,0.2851642085720012},location.rate=0.8201081010359572,height_95%_HPD={0.17291564985930125,0.25422591898996705},default.rate_median=9.248520283357076E-4,length_median=0.01264141936207,location="South",location.prob=0.9988674971687429,location.set={"South","Southeast"},location.rate_range={0.5337727412976085,1.224282471685626},height=0.20746267387487333]:0.001808888111565,((457[&length_range={0.001857970829002,0.2140661188439},default.rate_95%_HPD={8.535417156658662E-4,9.999635770142521E-4},length_95%_HPD={0.02189015325585,0.1286363084949},default.rate_range={8.001584972796374E-4,9.999701183629223E-4},default.rate=9.243621626513629E-4,length=0.07232724063058711,location.rate_95%_HPD={0.6089697149275124,1.048525471806728},location.rate_median=0.8160049907200903,height_median=0.15342465753428763,location.set.prob={1.0},height_range={0.15342465753415108,0.15342465753441414},location.rate=0.8210190234927494,height_95%_HPD={0.15342465753422452,0.1534246575343502},default.rate_median=9.267216800386625E-4,length_median=0.069112643219765,location="South",location.prob=1.0,location.set={"South"},location.rate_range={0.4199263066583453,1.3782426490797912},height=0.15342465753428758]:0.05437261470041,468[&length_range={0.001059744442182,0.2000686174814},default.rate_95%_HPD={8.535417156658662E-4,9.999635770142521E-4},length_95%_HPD={0.01266818250591,0.114956886037},default.rate_range={8.001584972796374E-4,9.999701183629223E-4},default.rate=9.243621626513629E-4,length=0.05855747001175035,location.rate_95%_HPD={0.6089697149275124,1.048525471806728},location.rate_median=0.8160049907200903,height_median=0.15616438356164486,location.set.prob={1.0},height_range={0.15616438356148687,0.15616438356177564},location.rate=0.8210190234927494,height_95%_HPD={0.15616438356158374,0.1561643835617051},default.rate_median=9.267216800386625E-4,length_median=0.054575163230385,location="South",location.prob=1.0,location.set={"South"},location.rate_range={0.4199263066583453,1.3782426490797912},height=0.15616438356164447]:0.05163288867305)[&length_range={5.511978898559E-6,0.09224393925031},default.rate_95%_HPD={8.458956615723396E-4,9.9633969151411E-4},length_95%_HPD={5.511978898559E-6,0.04965172994646},default.rate_range={8.008869314391594E-4,9.998351909607916E-4},default.rate=9.223143485611826E-4,length=0.01725144725293332,posterior=0.02175,location.rate_95%_HPD={0.6148445445443398,1.0266997993592133},location.rate_median=0.8193197365722338,height_median=0.21011318142622065,location.set.prob={1.0},height_range={0.16508762907843438,0.285634173777023},location.rate=0.8227397478570616,height_95%_HPD={0.17264113721396673,0.25673198640997863},default.rate_median=9.226511731790697E-4,length_median=0.01268765738762,location="South",location.prob=1.0,location.set={"South"},location.rate_range={0.5442235334794897,1.2028058089816325},height=0.21291922264788582]:0.001634421911267,(((484[&length_range={0.00869785476905,0.2207936527777},default.rate_95%_HPD={8.535417156658662E-4,9.999635770142521E-4},length_95%_HPD={0.02760797874768,0.1405294298276},default.rate_range={8.001584972796374E-4,9.999701183629223E-4},default.rate=9.243621626513629E-4,length=0.07997008216456834,location.rate_95%_HPD={0.6089697149275124,1.048525471806728},location.rate_median=0.8160049907200903,height_median=0.1369863013699158,location.set.prob={1.0},height_range={0.13698630136977308,0.13698630137004708},location.rate=0.8210190234927494,height_95%_HPD={0.1369863013698508,0.13698630136998008},default.rate_median=9.267216800386625E-4,length_median=0.07617909188659999,location="South",location.prob=1.0,location.set={"South"},location.rate_range={0.4199263066583453,1.3782426490797912},height=0.1369863013698774]:0.04395660062247,487[&length_range={2.762457521899E-7,0.1725545239849},default.rate_95%_HPD={8.535417156658662E-4,9.999635770142521E-4},length_95%_HPD={2.762457521899E-7,0.07531021500585},default.rate_range={8.001584972796374E-4,9.999701183629223E-4},default.rate=9.243621626513629E-4,length=0.032649613772120646,location.rate_95%_HPD={0.6089697149275124,1.048525471806728},location.rate_median=0.8160049907200903,height_median=0.15342465753428758,location.set.prob={1.0},height_range={0.15342465753415002,0.15342465753440732},location.rate=0.8210190234927494,height_95%_HPD={0.15342465753422835,0.15342465753434553},default.rate_median=9.267216800386625E-4,length_median=0.028656634085275,location="South",location.prob=1.0,location.set={"South"},location.rate_range={0.4199263066583453,1.3782426490797912},height=0.15342465753428686]:0.0275182444581)[&length_range={1.611729836395E-5,0.1137404526881},default.rate_95%_HPD={8.57604116324134E-4,9.948613409786883E-4},length_95%_HPD={1.611729836395E-5,0.06273979051732},default.rate_range={8.042686711722387E-4,9.99085907924268E-4},default.rate=9.272069793852612E-4,length=0.02205712691682735,posterior=0.02813888888888889,location.rate_95%_HPD={0.6008675660811598,1.044595557932553},location.rate_median=0.8196948484894204,height_median=0.1820428186636578,location.set.prob={1.0},height_range={0.1535198836812341,0.2600862618004321},location.rate=0.8233245772092175,height_95%_HPD={0.1535198836812341,0.21696783118283214},default.rate_median=9.275057553173064E-4,length_median=0.01586471947863,location="South",location.prob=1.0,location.set={"South"},location.rate_range={0.4939018197051801,1.2769658285100023},height=0.18401284943123206]:0.00653384550464,495[&length_range={8.731571950168E-4,0.2120789346227},default.rate_95%_HPD={8.535417156658662E-4,9.999635770142521E-4},length_95%_HPD={0.01105752238404,0.115769979351},default.rate_range={8.001584972796374E-4,9.999701183629223E-4},default.rate=9.243621626513629E-4,length=0.057789284419251366,location.rate_95%_HPD={0.6089697149275124,1.048525471806728},location.rate_median=0.8160049907200903,height_median=0.15342465753428758,location.set.prob={1.0},height_range={0.15342465753415951,0.15342465753442358},location.rate=0.8210190234927494,height_95%_HPD={0.15342465753422796,0.1534246575343487},default.rate_median=9.267216800386625E-4,length_median=0.053863012390115,location="South",location.prob=1.0,location.set={"South"},location.rate_range={0.4199263066583453,1.3782426490797912},height=0.15342465753428647]:0.03405208996274)[&length_range={1.198862349089E-6,0.06185877325094},default.rate_95%_HPD={8.484591510809842E-4,9.97225317688863E-4},length_95%_HPD={1.198862349089E-6,0.04316313848432},default.rate_range={8.264904186892243E-4,9.97225317688863E-4},default.rate=9.281205639340394E-4,length=0.016270859730272615,posterior=0.0023333333333333335,location.rate_95%_HPD={0.6047685540816107,1.0410262855420234},location.rate_median=0.809865838157827,height_median=0.20180984329032486,location.set.prob={1.0},height_range={0.1690728633740225,0.268024623888919},location.rate=0.816124299816349,height_95%_HPD={0.1690728633740225,0.23797342734372945},default.rate_median=9.352211105320002E-4,length_median=0.010542220096425001,location="South",location.prob=1.0,location.set={"South"},location.rate_range={0.5295242049359202,1.1704246775148923},height=0.20522633157765963]:0.02125949509875,(480[&length_range={0.002800083103563,0.2113606060386},default.rate_95%_HPD={8.535417156658662E-4,9.999635770142521E-4},length_95%_HPD={0.01720391201486,0.125125788649},default.rate_range={8.001584972796374E-4,9.999701183629223E-4},default.rate=9.243621626513629E-4,length=0.06694162556893923,location.rate_95%_HPD={0.6089697149275124,1.048525471806728},location.rate_median=0.8160049907200903,height_median=0.13972602739727308,location.set.prob={1.0},height_range={0.13972602739713003,0.1397260273974148},location.rate=0.8210190234927494,height_95%_HPD={0.13972602739721185,0.13972602739733542},default.rate_median=9.267216800386625E-4,length_median=0.06321013983698501,location="South",location.prob=1.0,location.set={"South"},location.rate_range={0.4199263066583453,1.3782426490797912},height=0.13972602739723083]:0.04677096397247,498[&length_range={0.00103140946502,0.2487498216226},default.rate_95%_HPD={8.535417156658662E-4,9.999635770142521E-4},length_95%_HPD={0.01377459247375,0.1170806099945},default.rate_range={8.001584972796374E-4,9.999701183629223E-4},default.rate=9.243621626513629E-4,length=0.059739007450784636,location.rate_95%_HPD={0.6089697149275124,1.048525471806728},location.rate_median=0.8160049907200903,height_median=0.1534246575342874,location.set.prob={1.0},height_range={0.15342465753414708,0.15342465753441636},location.rate=0.8210190234927494,height_95%_HPD={0.15342465753422685,0.15342465753434803},default.rate_median=9.267216800386625E-4,length_median=0.055806481259945,location="South",location.prob=1.0,location.set={"South"},location.rate_range={0.4199263066583453,1.3782426490797912},height=0.15342465753428672]:0.03307233383545)[&length_range={2.97010141555E-5,0.1063235263437},default.rate_95%_HPD={8.520229307724461E-4,9.989675796872738E-4},length_95%_HPD={2.97010141555E-5,0.05343829743379},default.rate_range={8.001584972796374E-4,9.999322246495128E-4},default.rate=9.220907835277919E-4,length=0.01831544909264034,posterior=0.02661111111111111,location.rate_95%_HPD={0.6128671287946844,1.0539134620316044},location.rate_median=0.8199437210228402,height_median=0.1976343393909093,location.set.prob={0.9989561586638831,0.0010438413361169101},height_range={0.15804168840025257,0.2794200917042957},location.rate=0.8229695971630026,height_95%_HPD={0.16376756252625335,0.2368313047213001},default.rate_median=9.24906821502988E-4,length_median=0.013171727559595,location="South",location.prob=0.9989561586638831,location.set={"South","RJ"},location.rate_range={0.5029703987551647,1.1699660636843316},height=0.19991961629393024]:0.02223925122603)[&length_range={6.954515501907E-4,0.03029033703023},default.rate_95%_HPD={8.866496926468213E-4,9.712946543910508E-4},length_95%_HPD={6.954515501907E-4,0.03029033703023},default.rate_range={8.866496926468213E-4,9.712946543910508E-4},default.rate=9.273177261699108E-4,length=0.0109550161662309,posterior=8.333333333333333E-5,location.rate_95%_HPD={0.6724542629348281,0.9631186842745935},location.rate_median=0.9183684382094676,height_median=0.20873624259574558,location.set.prob={1.0},height_range={0.19667114949002262,0.23332974271933032},location.rate=0.8513137951396298,height_95%_HPD={0.19667114949002262,0.23332974271933032},default.rate_median=9.240088314718604E-4,length_median=0.001879259918272,location="South",location.prob=1.0,location.set={"South"},location.rate_range={0.6724542629348281,0.9631186842745935},height=0.21291237826836618]:6.954515501907E-4)[&default.rate=9.240088314718604E-4,length=0.01165355345693,posterior=2.777777777777778E-5,location="South",location.prob=1.0,location.set={"South"},location.set.prob={1.0},height=0.20943169414593626,location.rate=0.6724542629348281]:0.01165355345693)[&length_range={0.002077554358656,0.1114277612699},default.rate_95%_HPD={9.240088314718604E-4,9.489080087602763E-4},length_95%_HPD={0.002077554358656,0.1114277612699},default.rate_range={9.240088314718604E-4,9.489080087602763E-4},default.rate=9.364584201160683E-4,length=0.056752657814278004,posterior=5.555555555555556E-5,location.rate_95%_HPD={0.6724542629348281,0.8203025541420949},location.rate_median=0.7463784085384615,height_median=0.2244326101363012,location.set.prob={1.0},height_range={0.22108524760286624,0.22777997266973615},location.rate=0.7463784085384615,height_95%_HPD={0.22108524760286624,0.22777997266973615},default.rate_median=9.364584201160683E-4,length_median=0.056752657814278004,location="South",location.prob=1.0,location.set={"South"},location.rate_range={0.6724542629348281,0.8203025541420949},height=0.2244326101363012]:0.1114277612699,(((486[&length_range={1.349389047722E-7,0.1520990420923},default.rate_95%_HPD={8.535417156658662E-4,9.999635770142521E-4},length_95%_HPD={1.349389047722E-7,0.07014220340066},default.rate_range={8.001584972796374E-4,9.999701183629223E-4},default.rate=9.243621626513629E-4,length=0.025711770320227072,location.rate_95%_HPD={0.6089697149275124,1.048525471806728},location.rate_median=0.8160049907200903,height_median=0.14794520547957257,location.set.prob={1.0},height_range={0.14794520547943707,0.14794520547973045},location.rate=0.8210190234927494,height_95%_HPD={0.14794520547951096,0.14794520547963425},default.rate_median=9.267216800386625E-4,length_median=0.019780186921094997,location="South",location.prob=1.0,location.set={"South"},location.rate_range={0.4199263066583453,1.3782426490797912},height=0.1479452054795716]:0.04116404040687,472[&length_range={0.008219313021204,0.1582438196935},default.rate_95%_HPD={8.535417156658662E-4,9.999635770142521E-4},length_95%_HPD={0.008219313021204,0.0789116292656},default.rate_range={8.001584972796374E-4,9.999701183629223E-4},default.rate=9.243621626513629E-4,length=0.03402516703461131,location.rate_95%_HPD={0.6089697149275124,1.048525471806728},location.rate_median=0.8160049907200903,height_median=0.13972602739727302,location.set.prob={1.0},height_range={0.13972602739713708,0.13972602739743245},location.rate=0.8210190234927494,height_95%_HPD={0.1397260273972104,0.1397260273973343},default.rate_median=9.267216800386625E-4,length_median=0.027999365003394998,location="South",location.prob=1.0,location.set={"South"},location.rate_range={0.4199263066583453,1.3782426490797912},height=0.13972602739723097]:0.04938321848917)[&length_range={2.344886958772E-6,0.1549806524925},default.rate_95%_HPD={8.54198837409222E-4,9.999701183629223E-4},length_95%_HPD={2.12963436052E-5,0.1079012218839},default.rate_range={8.001584972796374E-4,9.999701183629223E-4},default.rate=9.246811965672394E-4,length=0.055741928046957684,posterior=0.8533055555555555,location.rate_95%_HPD={0.6086077831782699,1.0486451858926056},location.rate_median=0.816360323627588,height_median=0.1641497086196141,location.set.prob={1.0},height_range={0.14794534041853602,0.28879064116090103},location.rate=0.8215061174387053,height_95%_HPD={0.14794534041853602,0.20372291873624193},default.rate_median=9.269267817486001E-4,length_median=0.0538106878207,location="South",location.prob=1.0,location.set={"South"},location.rate_range={0.4199263066583453,1.3782426490797912},height=0.16868476975727104]:0.06670201074741,471[&length_range={0.001239553346497,0.1763013321797},default.rate_95%_HPD={8.535417156658662E-4,9.999635770142521E-4},length_95%_HPD={0.01987124841951,0.1232301279907},default.rate_range={8.001584972796374E-4,9.999701183629223E-4},default.rate=9.243621626513629E-4,length=0.06922589388461475,location.rate_95%_HPD={0.6089697149275124,1.048525471806728},location.rate_median=0.8160049907200903,height_median=0.15068493150693008,location.set.prob={1.0},height_range={0.15068493150679235,0.15068493150707396},location.rate=0.8210190234927494,height_95%_HPD={0.1506849315068674,0.15068493150699452},default.rate_median=9.267216800386625E-4,length_median=0.06719730148431,location="South",location.prob=1.0,location.set={"South"},location.rate_range={0.4199263066583453,1.3782426490797912},height=0.1506849315069298]:0.1051263251269)[&length_range={2.100849536446E-6,0.147750818524},default.rate_95%_HPD={8.538113170783517E-4,9.999701183629223E-4},length_95%_HPD={0.001044932579232,0.09569181880105},default.rate_range={8.001584972796374E-4,9.999701183629223E-4},default.rate=9.246270438904443E-4,length=0.05251443595358443,posterior=0.9549166666666666,location.rate_95%_HPD={0.6089697149275124,1.048525471806728},location.rate_median=0.8162898898661242,height_median=0.21903447551990235,location.set.prob={1.0},height_range={0.15449309013508383,0.3269862636866173},location.rate=0.821290592283528,height_95%_HPD={0.1752563704660608,0.26829487607710856},default.rate_median=9.270655894492454E-4,length_median=0.0530311036267,location="South",location.prob=1.0,location.set={"South"},location.rate_range={0.4199263066583453,1.3058133782516244},height=0.22028585855834468]:0.03355680333352,(449[&length_range={3.348064989472E-6,0.05329290708528},default.rate_95%_HPD={8.535417156658662E-4,9.999635770142521E-4},length_95%_HPD={1.309423156796E-4,0.01971875644399},default.rate_range={8.001584972796374E-4,9.999701183629223E-4},default.rate=9.243621626513629E-4,length=0.008442564337789341,location.rate_95%_HPD={0.6089697149275124,1.048525471806728},location.rate_median=0.8160049907200903,height_median=0.25479452054810253,location.set.prob={1.0},height_range={0.25479452054796903,0.2547945205482314},location.rate=0.8210190234927494,height_95%_HPD={0.2547945205480457,0.25479452054816015},default.rate_median=9.267216800386625E-4,length_median=0.007164315669267,location="South",location.prob=1.0,location.set={"South"},location.rate_range={0.4199263066583453,1.3782426490797912},height=0.25479452054797685]:0.01597343145526,(347[&length_range={0.01330386939217,0.1695156505259},default.rate_95%_HPD={8.535417156658662E-4,9.999635770142521E-4},length_95%_HPD={0.0366171368734,0.1300509350352},default.rate_range={8.001584972796374E-4,9.999701183629223E-4},default.rate=9.243621626513629E-4,length=0.08241954375582639,location.rate_95%_HPD={0.6089697149275124,1.048525471806728},location.rate_median=0.8160049907200903,height_median=0.1369863013699158,location.set.prob={1.0},height_range={0.1369863013697603,0.1369863013700593},location.rate=0.8210190234927494,height_95%_HPD={0.13698630136985024,0.13698630136998247},default.rate_median=9.267216800386625E-4,length_median=0.081640275936085,location="RJ",location.prob=1.0,location.set={"RJ"},location.rate_range={0.4199263066583453,1.3782426490797912},height=0.13698630136987675]:0.1130965743464,(((475[&length_range={0.009786848366974,0.1704305996053},default.rate_95%_HPD={8.535417156658662E-4,9.999635770142521E-4},length_95%_HPD={0.02933146965561,0.1251673894585},default.rate_range={8.001584972796374E-4,9.999701183629223E-4},default.rate=9.243621626513629E-4,length=0.07435976873264316,location.rate_95%_HPD={0.6089697149275124,1.048525471806728},location.rate_median=0.8160049907200903,height_median=0.13972602739727297,location.set.prob={1.0},height_range={0.13972602739710105,0.13972602739739903},location.rate=0.8210190234927494,height_95%_HPD={0.1397260273972089,0.13972602739733708},default.rate_median=9.267216800386625E-4,length_median=0.07263448649512,location="South",location.prob=1.0,location.set={"South"},location.rate_range={0.4199263066583453,1.3782426490797912},height=0.13972602739723058]:0.06320459728408,467[&length_range={0.001290730421862,0.1367949221187},default.rate_95%_HPD={8.535417156658662E-4,9.999635770142521E-4},length_95%_HPD={0.007596979875768,0.09568021001434},default.rate_range={8.001584972796374E-4,9.999701183629223E-4},default.rate=9.243621626513629E-4,length=0.04888662747316275,location.rate_95%_HPD={0.6089697149275124,1.048525471806728},location.rate_median=0.8160049907200903,height_median=0.15616438356164491,location.set.prob={1.0},height_range={0.15616438356151108,0.15616438356176643},location.rate=0.8210190234927494,height_95%_HPD={0.15616438356158674,0.15616438356170503},default.rate_median=9.267216800386625E-4,length_median=0.04580508818473,location="South",location.prob=1.0,location.set={"South"},location.rate_range={0.4199263066583453,1.3782426490797912},height=0.1561643835616436]:0.04676624111971)[&length_range={9.958860719472E-6,0.07836824989027},default.rate_95%_HPD={8.576016216384804E-4,9.995585910474627E-4},length_95%_HPD={9.958860719472E-6,0.03996015465023},default.rate_range={8.008860514688848E-4,9.995585910474627E-4},default.rate=9.24919225200564E-4,length=0.014212702318304711,posterior=0.06913888888888889,location.rate_95%_HPD={0.6011945987648791,1.0256103033891968},location.rate_median=0.814613196940018,height_median=0.20757302512430897,location.set.prob={1.0},height_range={0.15933801085663502,0.2731035020587279},location.rate=0.8204252521977415,height_95%_HPD={0.17183484529483617,0.250004683094226},default.rate_median=9.267495031631193E-4,length_median=0.01038085563586,location="South",location.prob=1.0,location.set={"South"},location.rate_range={0.502251856111394,1.2347143828479226},height=0.20915794202397428]:0.01916268490548,((455[&length_range={9.978143291067E-7,0.1257571558093},default.rate_95%_HPD={8.535417156658662E-4,9.999635770142521E-4},length_95%_HPD={9.978143291067E-7,0.05982833467053},default.rate_range={8.001584972796374E-4,9.999701183629223E-4},default.rate=9.243621626513629E-4,length=0.022231074035542454,location.rate_95%_HPD={0.6089697149275124,1.048525471806728},location.rate_median=0.8160049907200903,height_median=0.15342465753428747,location.set.prob={1.0},height_range={0.15342465753414702,0.15342465753440931},location.rate=0.8210190234927494,height_95%_HPD={0.1534246575342284,0.1534246575343461},default.rate_median=9.267216800386625E-4,length_median=0.017213513933505002,location="South",location.prob=1.0,location.set={"South"},location.rate_range={0.4199263066583453,1.3782426490797912},height=0.15342465753428647]:0.02175056243892,490[&length_range={9.888765801717E-4,0.1484965930877},default.rate_95%_HPD={8.535417156658662E-4,9.999635770142521E-4},length_95%_HPD={0.01539988715068,0.09819290193564},default.rate_range={8.001584972796374E-4,9.999701183629223E-4},default.rate=9.243621626513629E-4,length=0.04724283952918977,location.rate_95%_HPD={0.6089697149275124,1.048525471806728},location.rate_median=0.8160049907200903,height_median=0.13424657534255824,location.set.prob={1.0},height_range={0.13424657534241702,0.13424657534267742},location.rate=0.8210190234927494,height_95%_HPD={0.1342465753424985,0.13424657534261708},default.rate_median=9.267216800386625E-4,length_median=0.04291408614743,location="South",location.prob=1.0,location.set={"South"},location.rate_range={0.4199263066583453,1.3782426490797912},height=0.13424657534252393]:0.04092864463065)[&length_range={7.155750009646E-6,0.1080371631453},default.rate_95%_HPD={8.542924182176053E-4,9.999667935320232E-4},length_95%_HPD={7.155750009646E-6,0.05748380174297},default.rate_range={8.029663610287252E-4,9.999667935320232E-4},default.rate=9.254076557029859E-4,length=0.02024649553830002,posterior=0.1125,location.rate_95%_HPD={0.6011768317889585,1.0354361463713284},location.rate_median=0.8124658572930532,height_median=0.16587136063767854,location.set.prob={1.0},height_range={0.15342617498347866,0.24315767547173403},location.rate=0.8187520213938771,height_95%_HPD={0.15345648762046,0.19606008491292126},default.rate_median=9.27380474172197E-4,length_median=0.015263796412945,location="South",location.prob=1.0,location.set={"South"},location.rate_range={0.4524374179460277,1.2494881936959448},height=0.1693955607954669]:0.01992003440312,(481[&length_range={9.452802021692E-7,0.1237417654496},default.rate_95%_HPD={8.535417156658662E-4,9.999635770142521E-4},length_95%_HPD={9.452802021692E-7,0.05732705464204},default.rate_range={8.001584972796374E-4,9.999701183629223E-4},default.rate=9.243621626513629E-4,length=0.021169406131813673,location.rate_95%_HPD={0.6089697149275124,1.048525471806728},location.rate_median=0.8160049907200903,height_median=0.1561643835616448,location.set.prob={1.0},height_range={0.15616438356151108,0.15616438356176543},location.rate=0.8210190234927494,height_95%_HPD={0.1561643835615858,0.1561643835617033},default.rate_median=9.267216800386625E-4,length_median=0.016285966130855,location="South",location.prob=1.0,location.set={"South"},location.rate_range={0.4199263066583453,1.3782426490797912},height=0.15616438356164333]:0.01706448811258,(482[&length_range={0.001727586429514,0.1614601873653},default.rate_95%_HPD={8.535417156658662E-4,9.999635770142521E-4},length_95%_HPD={0.01416253785085,0.09612889664101},default.rate_range={8.001584972796374E-4,9.999701183629223E-4},default.rate=9.243621626513629E-4,length=0.04704832171635081,location.rate_95%_HPD={0.6089697149275124,1.048525471806728},location.rate_median=0.8160049907200903,height_median=0.13424657534255824,location.set.prob={1.0},height_range={0.13424657534240303,0.13424657534268403},location.rate=0.8210190234927494,height_95%_HPD={0.1342465753424999,0.1342465753426189},default.rate_median=9.267216800386625E-4,length_median=0.042610145553435,location="South",location.prob=1.0,location.set={"South"},location.rate_range={0.4199263066583453,1.3782426490797912},height=0.13424657534252363]:0.02894982121581,479[&length_range={2.569731549495E-6,0.1275873145105},default.rate_95%_HPD={8.535417156658662E-4,9.999635770142521E-4},length_95%_HPD={4.27090411334E-6,0.0613856053552},default.rate_range={8.001584972796374E-4,9.999701183629223E-4},default.rate=9.243621626513629E-4,length=0.02425971005565977,location.rate_95%_HPD={0.6089697149275124,1.048525471806728},location.rate_median=0.8160049907200903,height_median=0.15068493150693008,location.set.prob={1.0},height_range={0.15068493150679013,0.15068493150705242},location.rate=0.8210190234927494,height_95%_HPD={0.1506849315068709,0.15068493150698864},default.rate_median=9.267216800386625E-4,length_median=0.019382303787870002,location="South",location.prob=1.0,location.set={"South"},location.rate_range={0.4199263066583453,1.3782426490797912},height=0.15068493150692844]:0.01251146505144)[&length_range={3.527481987176E-6,0.1179487644731},default.rate_95%_HPD={8.522113366355725E-4,9.998115258462348E-4},length_95%_HPD={3.527481987176E-6,0.05801564149316},default.rate_range={8.020156960840056E-4,9.999451675753242E-4},default.rate=9.242142863829644E-4,length=0.020538073683929237,posterior=0.12597222222222224,location.rate_95%_HPD={0.6173518316268396,1.0601229193357675},location.rate_median=0.8150322049199423,height_median=0.16425982473136702,location.set.prob={1.0},height_range={0.1506899424815043,0.24330053416848302},location.rate=0.8211306293265791,height_95%_HPD={0.1506899424815043,0.1953462782413401},default.rate_median=9.266851148159927E-4,length_median=0.01532417893336,location="South",location.prob=1.0,location.set={"South"},location.rate_range={0.44237803148758803,1.2769658285100023},height=0.16764611547058564]:0.01003247511586)[&length_range={1.566505909806E-5,0.09218454206542},default.rate_95%_HPD={8.504641541786335E-4,9.995310817209231E-4},length_95%_HPD={1.566505909806E-5,0.05392710182994},default.rate_range={8.03171648981062E-4,9.995310817209231E-4},default.rate=9.23310632462906E-4,length=0.019463629569867146,posterior=0.0425,location.rate_95%_HPD={0.6066855556023785,1.046030014167261},location.rate_median=0.8096861887044693,height_median=0.17500513696620199,location.set.prob={1.0},height_range={0.1561653288418487,0.2530941878522578},location.rate=0.8179576198609491,height_95%_HPD={0.156260968676513,0.2038627381525091},default.rate_median=9.259649510802E-4,length_median=0.014730908922845,location="South",location.prob=1.0,location.set={"South"},location.rate_range={0.4950505977098111,1.1941847007918553},height=0.1776942918410451]:0.02186638270211)[&length_range={8.312986945119E-6,0.09921022372137},default.rate_95%_HPD={8.549465409652317E-4,9.998614271861084E-4},length_95%_HPD={8.312986945119E-6,0.05798842924293},default.rate_range={8.008860514688848E-4,9.998614271861084E-4},default.rate=9.248369069114945E-4,length=0.02249469806369568,posterior=0.07583333333333334,location.rate_95%_HPD={0.6158283016546837,1.0559357789648876},location.rate_median=0.8171251726059723,height_median=0.1900951720290068,location.set.prob={1.0},height_range={0.15769841288152964,0.25709199167207414},location.rate=0.8200684478533119,height_95%_HPD={0.16250988175166603,0.22236078747735816},default.rate_median=9.267631017746282E-4,length_median=0.018277258716035,location="South",location.prob=1.0,location.set={"South"},location.rate_range={0.44237803148758803,1.267990621209232},height=0.19186483911019714]:0.0269980552105)[&length_range={1.345725854518E-5,0.08661298439651},default.rate_95%_HPD={8.539824217742057E-4,9.998995367625307E-4},length_95%_HPD={1.345725854518E-5,0.04980260829316},default.rate_range={8.015850191556041E-4,9.998995367625307E-4},default.rate=9.247774773285231E-4,length=0.020063156475649293,posterior=0.05633333333333333,location.rate_95%_HPD={0.6188892127332443,1.0486451858926056},location.rate_median=0.8136494445459638,height_median=0.21944515546824617,location.set.prob={1.0},height_range={0.17640825166289786,0.27255909418093904},location.rate=0.8192154803693102,height_95%_HPD={0.1877338773987387,0.2516845443615638},default.rate_median=9.269393269273872E-4,length_median=0.0164404242167,location="South",location.prob=1.0,location.set={"South"},location.rate_range={0.5027513592089833,1.2028058089816325},height=0.2200615061299053]:0.0139496425896,192[&length_range={0.1187970957584,0.275733805743},default.rate_95%_HPD={8.535417156658662E-4,9.999635770142521E-4},length_95%_HPD={0.1326521417959,0.2338389475888},default.rate_range={8.001584972796374E-4,9.999701183629223E-4},default.rate=9.243621626513629E-4,length=0.17662602911387854,location.rate_95%_HPD={0.6089697149275124,1.048525471806728},location.rate_median=0.8160049907200903,height_median=0.016438356164371504,location.set.prob={1.0},height_range={0.016438356164218182,0.016438356164546364},location.rate=0.8210190234927494,height_95%_HPD={0.016438356164287682,0.016438356164453993},default.rate_median=9.267216800386625E-4,length_median=0.17288171376115,location="CentreWest",location.prob=1.0,location.set={"CentreWest"},location.rate_range={0.4199263066583453,1.3782426490797912},height=0.016438356164371528]:0.2196045960121)[&length_range={3.182434106075E-6,0.09096297360267},default.rate_95%_HPD={8.545241075799466E-4,9.998038610724042E-4},length_95%_HPD={3.182434106075E-6,0.0524733619557},default.rate_range={8.002136259912647E-4,9.999480256426576E-4},default.rate=9.254037800740387E-4,length=0.021645258526767523,posterior=0.2048611111111111,location.rate_95%_HPD={0.6115012397209011,1.059557473546485},location.rate_median=0.8192919130033042,height_median=0.22484727937931598,location.set.prob={0.999864406779661,1.3559322033898305E-4},height_range={0.17168599789861905,0.27819663166383996},location.rate=0.8241044883961597,height_95%_HPD={0.1935214456656894,0.2576651354599814},default.rate_median=9.273968634300028E-4,length_median=0.01849118947044,location="South",location.prob=0.999864406779661,location.set={"South","RJ"},location.rate_range={0.4199263066583453,1.305622223700969},height=0.22532530517085542]:0.01403992353989)[&length_range={3.119213726088E-6,0.08775928902076},default.rate_95%_HPD={8.548933043475611E-4,9.999701183629223E-4},length_95%_HPD={5.572583919589E-6,0.05087209008072},default.rate_range={8.006201769867754E-4,9.999701183629223E-4},default.rate=9.254541250215862E-4,length=0.02294195856701169,posterior=0.8050277777777778,location.rate_95%_HPD={0.6086077831782699,1.0497019836294643},location.rate_median=0.8168361222363075,height_median=0.24190876048237148,location.set.prob={0.9996204409785722,3.4505365584348364E-4,3.4505365584348367E-5},height_range={0.18398985963958503,0.2957067627078068},location.rate=0.8219262316143119,height_95%_HPD={0.20986972676711108,0.26732004292377687},default.rate_median=9.277809493443681E-4,length_median=0.02077662696592,location="South",location.prob=0.9996204409785722,location.set={"South","RJ","Southeast"},location.rate_range={0.4199263066583453,1.3782426490797912},height=0.24038502967435857]:0.02068507628704)[&length_range={1.879060965887E-5,0.06773584079647},default.rate_95%_HPD={8.531593691326296E-4,9.999480256426576E-4},length_95%_HPD={2.42614375645E-4,0.02380014318849},default.rate_range={8.001584972796374E-4,9.999667935320232E-4},default.rate=9.241284787665291E-4,length=0.010178587808268464,posterior=0.9729722222222222,location.rate_95%_HPD={0.6089228052225318,1.048525471806728},location.rate_median=0.8158165582924838,height_median=0.26268113105252305,location.set.prob={0.999971450595255,2.854940474491107E-5},height_range={0.25479786861308706,0.31015662700259805},location.rate=0.820691153931611,height_95%_HPD={0.255136774036549,0.2762780134808679},default.rate_median=9.264720162848061E-4,length_median=0.008613698436093,location="South",location.prob=0.999971450595255,location.set={"South","RJ"},location.rate_range={0.4199263066583453,1.3782426490797912},height=0.2639985980619087]:0.01860010796401)[&length_range={0.001968447994118,0.3152039659704},default.rate_95%_HPD={8.535417156658662E-4,9.999635770142521E-4},length_95%_HPD={0.009074211563059,0.08338706098073},default.rate_range={8.001584972796374E-4,9.999701183629223E-4},default.rate=9.243621626513629E-4,length=0.042722667938034274,posterior=1.0,location.rate_95%_HPD={0.6089697149275124,1.048525471806728},location.rate_median=0.8160049907200903,height_median=0.27279715706508595,location.set.prob={0.9996666666666667,5.555555555555556E-5,2.2222222222222223E-4,2.777777777777778E-5,2.777777777777778E-5},height_range={0.25499547448087856,0.32933403155027136},location.rate=0.8210190234927494,height_95%_HPD={0.2586824991504908,0.29275018040451883},default.rate_median=9.267216800386625E-4,length_median=0.038885505618740004,location="South",location.prob=0.9996666666666667,location.set={"South","RJ","North","Southeast","Northeast"},location.rate_range={0.4199263066583453,1.3782426490797912},height=0.27423435256218576]:0.04314494890541)[&default.rate=9.240088314718604E-4,length=0.00577433234962,posterior=2.777777777777778E-5,location="South",location.prob=1.0,location.set={"South"},location.set.prob={1.0},height=0.33251300887276625,location.rate=0.6724542629348281]:0.00577433234962)[&length_range={0.01475238399524,0.04501995978302},default.rate_95%_HPD={8.507983785056718E-4,9.434578842677929E-4},length_95%_HPD={0.01475238399524,0.04501995978302},default.rate_range={8.507983785056718E-4,9.434578842677929E-4},default.rate=9.010467407707793E-4,length=0.0266114073043,posterior=1.1111111111111112E-4,location.rate_95%_HPD={0.6724542629348281,0.9361487028091127},location.rate_median=0.8428123429446017,height_median=0.3399470233948608,location.set.prob={1.0},height_range={0.33828734122238624,0.34935983663920034},location.rate=0.823556912908286,height_95%_HPD={0.33828734122238624,0.34935983663920034},default.rate_median=9.049653501548261E-4,length_median=0.023336642719470002,location="South",location.prob=1.0,location.set={"South"},location.rate_range={0.6724542629348281,0.9361487028091127},height=0.3418853061628271]:0.02316901001716,(80[&length_range={5.609500632886E-7,0.1168687758334},default.rate_95%_HPD={8.535417156658662E-4,9.999635770142521E-4},length_95%_HPD={5.609500632886E-7,0.03456572918449},default.rate_range={8.001584972796374E-4,9.999701183629223E-4},default.rate=9.243621626513629E-4,length=0.01204647251356882,location.rate_95%_HPD={0.6089697149275124,1.048525471806728},location.rate_median=0.8160049907200903,height_median=0.35065498914605076,location.set.prob={1.0},height_range={0.3506549891459241,0.3506549891461786},location.rate=0.8210190234927494,height_95%_HPD={0.3506549891459959,0.35065498914610604},default.rate_median=9.267216800386625E-4,length_median=0.008556699556829,location="North",location.prob=1.0,location.set={"North"},location.rate_range={0.4199263066583453,1.3782426490797912},height=0.3506549891462046]:0.007120206740218,(77[&length_range={2.277417780168E-4,0.120147337538},default.rate_95%_HPD={8.535417156658662E-4,9.999635770142521E-4},length_95%_HPD={0.003049269003152,0.04367118762651},default.rate_range={8.001584972796374E-4,9.999701183629223E-4},default.rate=9.243621626513629E-4,length=0.022347420559703027,location.rate_95%_HPD={0.6089697149275124,1.048525471806728},location.rate_median=0.8160049907200903,height_median=0.32328767123294694,location.set.prob={1.0},height_range={0.32328767123282043,0.32328767123306507},location.rate=0.8210190234927494,height_95%_HPD={0.3232876712328907,0.3232876712330024},default.rate_median=9.267216800386625E-4,length_median=0.020725320309210003,location="North",location.prob=1.0,location.set={"North"},location.rate_range={0.4199263066583453,1.3782426490797912},height=0.32328767123306834]:0.02674084194081,((((((91[&length_range={4.038670353701E-8,0.06675085616126},default.rate_95%_HPD={8.535417156658662E-4,9.999635770142521E-4},length_95%_HPD={4.038670353701E-8,0.02104910553546},default.rate_range={8.001584972796374E-4,9.999701183629223E-4},default.rate=9.243621626513629E-4,length=0.007908871928014441,location.rate_95%_HPD={0.6089697149275124,1.048525471806728},location.rate_median=0.8160049907200903,height_median=0.3095890410959325,location.set.prob={1.0},height_range={0.3095890410958027,0.30958904109604357},location.rate=0.8210190234927494,height_95%_HPD={0.3095890410958765,0.3095890410959886},default.rate_median=9.267216800386625E-4,length_median=0.006240585493903,location="North",location.prob=1.0,location.set={"North"},location.rate_range={0.4199263066583453,1.3782426490797912},height=0.30958904109593227]:0.003819555418184,((((453[&length_range={4.025067233924E-4,0.2092484278411},default.rate_95%_HPD={8.535417156658662E-4,9.999635770142521E-4},length_95%_HPD={0.05738386772809,0.1554052489212},default.rate_range={8.001584972796374E-4,9.999701183629223E-4},default.rate=9.243621626513629E-4,length=0.12451869549473311,location.rate_95%_HPD={0.6089697149275124,1.048525471806728},location.rate_median=0.8160049907200903,height_median=0.1397260273972728,location.set.prob={1.0},height_range={0.139726027397108,0.1397260273974183},location.rate=0.8210190234927494,height_95%_HPD={0.13972602739719386,0.13972602739735362},default.rate_median=9.267216800386625E-4,length_median=0.1320653510662,location="South",location.prob=1.0,location.set={"South"},location.rate_range={0.4199263066583453,1.3782426490797912},height=0.13972602739723106]:0.1376466885833,1[&length_range={2.656378073063E-8,0.06508724460963},default.rate_95%_HPD={8.535417156658662E-4,9.999635770142521E-4},length_95%_HPD={2.656378073063E-8,0.02524952136006},default.rate_range={8.001584972796374E-4,9.999701183629223E-4},default.rate=9.243621626513629E-4,length=0.008549292770129325,location.rate_95%_HPD={0.6089697149275124,1.048525471806728},location.rate_median=0.8160049907200903,height_median=0.26849315068488944,location.set.prob={1.0},height_range={0.2684931506847572,0.26849315068500146},location.rate=0.8210190234927494,height_95%_HPD={0.2684931506848328,0.2684931506849464},default.rate_median=9.267216800386625E-4,length_median=0.0059090650035135,location="Northeast",location.prob=1.0,location.set={"Northeast"},location.rate_range={0.4199263066583453,1.3782426490797912},height=0.2684931506847585]:0.008879565295658)[&length_range={8.797292198814E-5,0.06725288822784},default.rate_95%_HPD={8.524696539160995E-4,9.998449383234057E-4},length_95%_HPD={7.047469350598E-4,0.03306689342915},default.rate_range={8.001584972796374E-4,9.999701183629223E-4},default.rate=9.235837327753842E-4,length=0.016226935541617114,posterior=0.8044722222222223,location.rate_95%_HPD={0.6090127697887582,1.0500386031089692},location.rate_median=0.8154628356425978,height_median=0.27295544125645244,location.set.prob={1.7264597216946927E-4,2.41704361037257E-4,0.018300473049963746,3.452919443389386E-5,0.9812506474223956},height_range={0.2684931772486051,0.32379208955651806},location.rate=0.820365047633951,height_95%_HPD={0.2684931772486051,0.28527095268105107},default.rate_median=9.257846739334391E-4,length_median=0.01469610627971,location="Northeast",location.prob=0.9812506474223956,location.set={"South","RJ","North","Southeast","Northeast"},location.rate_range={0.4297017559594527,1.3782426490797912},height=0.27445868194949785]:0.01458628111675,(447[&length_range={2.128861403411E-6,0.1448365259019},default.rate_95%_HPD={8.535417156658662E-4,9.999635770142521E-4},length_95%_HPD={2.128861403411E-6,0.09975977121485},default.rate_range={8.001584972796374E-4,9.999701183629223E-4},default.rate=9.243621626513629E-4,length=0.037696561996364925,location.rate_95%_HPD={0.6089697149275124,1.048525471806728},location.rate_median=0.8160049907200903,height_median=0.21643835616441698,location.set.prob={1.0},height_range={0.21643835616428547,0.21643835616452678},location.rate=0.8210190234927494,height_95%_HPD={0.21643835616435675,0.21643835616447427},default.rate_median=9.267216800386625E-4,length_median=0.025071001564185,location="North",location.prob=1.0,location.set={"North"},location.rate_range={0.4199263066583453,1.3782426490797912},height=0.2164383561644153]:0.06093398807404,(112[&length_range={7.645130676331E-6,0.1278679919517},default.rate_95%_HPD={8.535417156658662E-4,9.999635770142521E-4},length_95%_HPD={3.81830710188E-5,0.07961171416657},default.rate_range={8.001584972796374E-4,9.999701183629223E-4},default.rate=9.243621626513629E-4,length=0.04767556317601094,location.rate_95%_HPD={0.6089697149275124,1.048525471806728},location.rate_median=0.8160049907200903,height_median=0.21643835616441692,location.set.prob={1.0},height_range={0.2164383561642862,0.21643835616452772},location.rate=0.8210190234927494,height_95%_HPD={0.21643835616436102,0.21643835616447504},default.rate_median=9.267216800386625E-4,length_median=0.05351925565087,location="Northeast",location.prob=1.0,location.set={"Northeast"},location.rate_range={0.4199263066583453,1.3782426490797912},height=0.21643835616441492]:0.02964153895076,180[&length_range={0.03359915973908,0.2771189973107},default.rate_95%_HPD={8.535417156658662E-4,9.999635770142521E-4},length_95%_HPD={0.1105774263202,0.223696002981},default.rate_range={8.001584972796374E-4,9.999701183629223E-4},default.rate=9.243621626513629E-4,length=0.16180384392691186,location.rate_95%_HPD={0.6089697149275124,1.048525471806728},location.rate_median=0.8160049907200903,height_median=0.07671232876714384,location.set.prob={1.0},height_range={0.07671232876698658,0.0767123287672839},location.rate=0.8210190234927494,height_95%_HPD={0.07671232876706141,0.07671232876722511},default.rate_median=9.267216800386625E-4,length_median=0.156767305699,location="CentreWest",location.prob=1.0,location.set={"CentreWest"},location.rate_range={0.4199263066583453,1.3782426490797912},height=0.07671232876714366]:0.169367566348)[&length_range={9.9253387984E-6,0.118673580053},default.rate_95%_HPD={8.525288266687961E-4,9.999701183629223E-4},length_95%_HPD={6.399541061292E-5,0.07004493785609},default.rate_range={8.001584972796374E-4,9.999701183629223E-4},default.rate=9.244419945498036E-4,length=0.038036418884609145,posterior=0.21505555555555556,location.rate_95%_HPD={0.5996097893809506,1.0324578341038362},location.rate_median=0.813096131052755,height_median=0.2313977611421022,location.set.prob={0.0010333247222939809,7.749935417204857E-4,0.036295530870576076,3.8749677086024286E-4,0.9615086540945492},height_range={0.21644600129505165,0.30029019225595455},location.rate=0.8174752412860591,height_95%_HPD={0.21644600129505165,0.26804366505218885},default.rate_median=9.271105166309618E-4,length_median=0.03833411993844,location="Northeast",location.prob=0.9615086540945492,location.set={"CentreWest","RJ","North","Southeast","Northeast"},location.rate_range={0.45606580949699044,1.2734095880145768},height=0.235564592713531]:0.03129244912328)[&length_range={1.654300382198E-5,0.1207137119358},default.rate_95%_HPD={8.606920101719401E-4,9.994633822598777E-4},length_95%_HPD={1.654300382198E-5,0.07152957714823},default.rate_range={8.040066012579976E-4,9.998351909607916E-4},default.rate=9.310237410711082E-4,length=0.035263964085851335,posterior=0.15238888888888888,location.rate_95%_HPD={0.6268565705784638,1.0715611638453852},location.rate_median=0.8377842851477229,height_median=0.2497335661259093,location.set.prob={0.2010572366022603,0.7989427633977397},height_range={0.217780813159144,0.3265870481099785},location.rate=0.8425109286716781,height_95%_HPD={0.22251097898731426,0.2821295374252728},default.rate_median=9.34535891827241E-4,length_median=0.03425798867822,location="Northeast",location.prob=0.7989427633977397,location.set={"North","Northeast"},location.rate_range={0.45606580949699044,1.3782426490797912},height=0.25127361557305533]:0.01458665285884)[&length_range={3.639768025865E-6,0.04171124333517},default.rate_95%_HPD={8.603622755317572E-4,9.99265657724871E-4},length_95%_HPD={3.639768025865E-6,0.02139251859897},default.rate_range={8.008860514688848E-4,9.997505460344876E-4},default.rate=9.333533732711778E-4,length=0.008605551067131775,posterior=0.020694444444444446,location.rate_95%_HPD={0.631461123965956,1.0509033411272652},location.rate_median=0.8344300833193786,height_median=0.28304402210126833,location.set.prob={0.01879194630872483,0.9812080536912752},height_range={0.26952365132657957,0.311694307196965},location.rate=0.8432002524737559,height_95%_HPD={0.27060054273788975,0.2990586579535044},default.rate_median=9.365960906436379E-4,length_median=0.007415238794356,location="Northeast",location.prob=0.9812080536912752,location.set={"North","Northeast"},location.rate_range={0.5456622891073142,1.1891985868212684},height=0.28392555083308907]:0.01207288194237,((107[&length_range={3.184727759842E-7,0.05399949477926},default.rate_95%_HPD={8.535417156658662E-4,9.999635770142521E-4},length_95%_HPD={3.184727759842E-7,0.02193604788539},default.rate_range={8.001584972796374E-4,9.999701183629223E-4},default.rate=9.243621626513629E-4,length=0.008254754444006628,location.rate_95%_HPD={0.6089697149275124,1.048525471806728},location.rate_median=0.8160049907200903,height_median=0.2794520547945464,location.set.prob={1.0},height_range={0.2794520547944132,0.2794520547946545},location.rate=0.8210190234927494,height_95%_HPD={0.27945205479449103,0.279452054794604},default.rate_median=9.267216800386625E-4,length_median=0.0065034609402605005,location="Northeast",location.prob=1.0,location.set={"Northeast"},location.rate_range={0.4199263066583453,1.3782426490797912},height=0.27945205479446167]:0.01015447427872,106[&length_range={3.106180557766E-7,0.05966006594865},default.rate_95%_HPD={8.535417156658662E-4,9.999635770142521E-4},length_95%_HPD={3.106180557766E-7,0.02221172959969},default.rate_range={8.001584972796374E-4,9.999701183629223E-4},default.rate=9.243621626513629E-4,length=0.008308459967834834,location.rate_95%_HPD={0.6089697149275124,1.048525471806728},location.rate_median=0.8160049907200903,height_median=0.2794520547945465,location.set.prob={1.0},height_range={0.2794520547944132,0.2794520547946545},location.rate=0.8210190234927494,height_95%_HPD={0.27945205479449,0.2794520547946029},default.rate_median=9.267216800386625E-4,length_median=0.0065742918817664996,location="Northeast",location.prob=1.0,location.set={"Northeast"},location.rate_range={0.4199263066583453,1.3782426490797912},height=0.27945205479446267]:0.01015447427872)[&length_range={1.027329538661E-7,0.04880701230536},default.rate_95%_HPD={8.527913244245093E-4,9.99943708831479E-4},length_95%_HPD={1.027329538661E-7,0.02114496659874},default.rate_range={8.02460818987951E-4,9.999635770142521E-4},default.rate=9.242613318955523E-4,length=0.0076825910701301845,posterior=0.192,location.rate_95%_HPD={0.6086454096212853,1.0421121916583018},location.rate_median=0.8177265132651687,height_median=0.28334553549147135,location.set.prob={1.0},height_range={0.27945503067569816,0.31439904127329754},location.rate=0.8220605496471755,height_95%_HPD={0.27945503067569816,0.29421388578988333},default.rate_median=9.262212195944281E-4,length_median=0.005905074566957999,location="Northeast",location.prob=1.0,location.set={"Northeast"},location.rate_range={0.4742192748492715,1.3782426490797912},height=0.28470303404284664]:0.01336185162779,105[&length_range={5.063754229145E-5,0.07455566396014},default.rate_95%_HPD={8.535417156658662E-4,9.999635770142521E-4},length_95%_HPD={5.617442938695E-4,0.02884698436173},default.rate_range={8.001584972796374E-4,9.999701183629223E-4},default.rate=9.243621626513629E-4,length=0.013171564049248036,location.rate_95%_HPD={0.6089697149275124,1.048525471806728},location.rate_median=0.8160049907200903,height_median=0.27945205479454616,location.set.prob={1.0},height_range={0.2794520547944132,0.2794520547946555},location.rate=0.8210190234927494,height_95%_HPD={0.27945205479448987,0.2794520547946029},default.rate_median=9.267216800386625E-4,length_median=0.01167049451537,location="Northeast",location.prob=1.0,location.set={"Northeast"},location.rate_range={0.4199263066583453,1.3782426490797912},height=0.2794520547944611]:0.02351632590652)[&length_range={1.134060276853E-6,0.04549742265913},default.rate_95%_HPD={8.539776571681153E-4,9.999635770142521E-4},length_95%_HPD={1.134060276853E-6,0.01792635769748},default.rate_range={8.019224342287581E-4,9.999635770142521E-4},default.rate=9.25114236636831E-4,length=0.00633427396935665,posterior=0.059416666666666666,location.rate_95%_HPD={0.618830962724615,1.0399448039211103},location.rate_median=0.8198978510658815,height_median=0.2902014334625399,location.set.prob={1.0},height_range={0.2797491645559792,0.32758247104752025},location.rate=0.8229348055438075,height_95%_HPD={0.28066223866884504,0.3029769933270046},default.rate_median=9.266763870226785E-4,length_median=0.004674053554523,location="Northeast",location.prob=1.0,location.set={"Northeast"},location.rate_range={0.454062011037196,1.3782426490797912},height=0.2910240784131192]:0.001063498338604)[&length_range={3.161677444019E-6,0.04237076155782},default.rate_95%_HPD={8.599164121514088E-4,9.98459143020238E-4},length_95%_HPD={3.161677444019E-6,0.0261091972653},default.rate_range={8.131740292289135E-4,9.997505460344876E-4},default.rate=9.264263612574284E-4,length=0.009602309401954051,posterior=0.020416666666666666,location.rate_95%_HPD={0.6363879634573054,1.0469606513452685},location.rate_median=0.8240642983596228,height_median=0.29850919242821206,location.set.prob={0.1619047619047619,0.8380952380952381},height_range={0.283446331945736,0.3370146794294769},location.rate=0.8298306508607161,height_95%_HPD={0.28647327941129574,0.3164634573110804},default.rate_median=9.283572702419884E-4,length_median=0.007561806425882,location="Northeast",location.prob=0.8380952380952381,location.set={"North","Northeast"},location.rate_range={0.5463431707896864,1.212641068344743},height=0.2995827311625084]:0.001437351671879,(315[&length_range={4.184758898296E-7,0.06282797884415},default.rate_95%_HPD={8.535417156658662E-4,9.999635770142521E-4},length_95%_HPD={4.184758898296E-7,0.02429964788759},default.rate_range={8.001584972796374E-4,9.999701183629223E-4},default.rate=9.243621626513629E-4,length=0.00835697731245654,location.rate_95%_HPD={0.6089697149275124,1.048525471806728},location.rate_median=0.8160049907200903,height_median=0.23013698630143115,location.set.prob={1.0},height_range={0.23013698630129525,0.23013698630154572},location.rate=0.8210190234927494,height_95%_HPD={0.23013698630137386,0.23013698630148782},default.rate_median=9.267216800386625E-4,length_median=0.0059924875903205,location="RJ",location.prob=1.0,location.set={"RJ"},location.rate_range={0.4199263066583453,1.3782426490797912},height=0.2301369863015469]:0.01101787231598,314[&length_range={4.184758898296E-7,0.06282797884415},default.rate_95%_HPD={8.535417156658662E-4,9.999635770142521E-4},length_95%_HPD={4.184758898296E-7,0.02429964788759},default.rate_range={8.001584972796374E-4,9.999701183629223E-4},default.rate=9.243621626513629E-4,length=0.00835714276430368,location.rate_95%_HPD={0.6089697149275124,1.048525471806728},location.rate_median=0.8160049907200903,height_median=0.23013698630143115,location.set.prob={1.0},height_range={0.23013698630129525,0.23013698630154572},location.rate=0.8210190234927494,height_95%_HPD={0.23013698630137397,0.23013698630148793},default.rate_median=9.267216800386625E-4,length_median=0.005993362146986999,location="RJ",location.prob=1.0,location.set={"RJ"},location.rate_range={0.4199263066583453,1.3782426490797912},height=0.2301369863015469]:0.01101787231598)[&length_range={1.770636300251E-4,0.11974861717},default.rate_95%_HPD={8.535417156658662E-4,9.999635770142521E-4},length_95%_HPD={0.007983818959198,0.07138308426357},default.rate_range={8.001584972796374E-4,9.999701183629223E-4},default.rate=9.243597031751166E-4,length=0.041280484812040386,posterior=0.9998055555555555,location.rate_95%_HPD={0.6089697149275124,1.048525471806728},location.rate_median=0.8159795206070536,height_median=0.23613030916070904,location.set.prob={0.9986386241769233,2.7783180062789987E-5,2.7783180062789987E-5,1.3891590031394995E-4,0.0011668935626371795},height_range={0.23013740477731975,0.2929649651455495},location.rate=0.8210121081769721,height_95%_HPD={0.23013740477731975,0.2544366341889796},default.rate_median=9.267183110494773E-4,length_median=0.04248838299509,location="RJ",location.prob=0.9986386241769233,location.set={"RJ","South","North","Southeast","Northeast"},location.rate_range={0.4199263066583453,1.3782426490797912},height=0.23849443592340908]:0.06431437209413)[&length_range={1.194213316791E-6,0.06394867341965},default.rate_95%_HPD={8.583727536238482E-4,9.99932045045759E-4},length_95%_HPD={1.276521568677E-5,0.03188300929446},default.rate_range={8.008860514688848E-4,9.99943708831479E-4},default.rate=9.285794160213227E-4,length=0.014540912937490155,posterior=0.3769722222222222,location.rate_95%_HPD={0.6222558354391923,1.0590128576843216},location.rate_median=0.8270250485145579,height_median=0.3037753264812009,location.set.prob={7.36865374696043E-5,2.947461498784172E-4,0.3270208532901039,7.36865374696043E-5,0.6725370274850785},height_range={0.2827892941969812,0.3432699481826947},location.rate=0.8314527492678835,height_95%_HPD={0.2879183607676591,0.32127508831524887},default.rate_median=9.313133678561936E-4,length_median=0.01333779561652,location="Northeast",location.prob=0.6725370274850785,location.set={"CentreWest","RJ","North","Southeast","Northeast"},location.rate_range={0.4297017559594527,1.3782426490797912},height=0.30431707280936277]:0.00793936580257)[&length_range={1.008717802731E-6,0.06476072873862},default.rate_95%_HPD={8.537978146144185E-4,9.995205366988295E-4},length_95%_HPD={1.008717802731E-6,0.01854651411029},default.rate_range={8.015850191556041E-4,9.998614271861084E-4},default.rate=9.246176394652606E-4,length=0.0067217009348174775,posterior=0.11027777777777778,location.rate_95%_HPD={0.6225042575779747,1.045472310248585},location.rate_median=0.8198875697816241,height_median=0.31628095888167085,location.set.prob={0.9994962216624685,5.037783375314861E-4},height_range={0.3095896212635969,0.34943217957609607},location.rate=0.8248486370398462,height_95%_HPD={0.3096021014642872,0.32963809372140557},default.rate_median=9.264119004570962E-4,length_median=0.0050808192649975,location="North",location.prob=0.9994962216624685,location.set={"North","Northeast"},location.rate_range={0.5076097736569622,1.2769658285100023},height=0.31762443190690065]:0.001594506018757,14[&length_range={1.453124536604E-4,0.07678616565463},default.rate_95%_HPD={8.535417156658662E-4,9.999635770142521E-4},length_95%_HPD={0.002602111166796,0.04172842396868},default.rate_range={8.001584972796374E-4,9.999701183629223E-4},default.rate=9.243621626513629E-4,length=0.0228864608777194,location.rate_95%_HPD={0.6089697149275124,1.048525471806728},location.rate_median=0.8160049907200903,height_median=0.2904109589042033,location.set.prob={1.0},height_range={0.2904109589040704,0.2904109589043129},location.rate=0.8210190234927494,height_95%_HPD={0.2904109589041477,0.2904109589042602},default.rate_median=9.267216800386625E-4,length_median=0.02248809421253,location="North",location.prob=1.0,location.set={"North"},location.rate_range={0.4199263066583453,1.3782426490797912},height=0.29041095890414426]:0.02459214362867)[&length_range={4.546930758187E-6,0.05360080974675},default.rate_95%_HPD={8.543053822306453E-4,9.998614271861084E-4},length_95%_HPD={4.546930758187E-6,0.02167031270093},default.rate_range={8.002136259912647E-4,9.999635770142521E-4},default.rate=9.248466011471224E-4,length=0.007999193460115796,posterior=0.27544444444444444,location.rate_95%_HPD={0.6190447949680414,1.0489064241242898},location.rate_median=0.8171474458552039,height_median=0.32024130610799123,location.set.prob={0.99959661153691,4.033884630899556E-4},height_range={0.30959123612406064,0.3568992749251355},location.rate=0.8221436020870379,height_95%_HPD={0.30959123612406064,0.33436797752568037},default.rate_median=9.275228085590469E-4,length_median=0.0062051028001415005,location="North",location.prob=0.99959661153691,location.set={"North","Northeast"},location.rate_range={0.4297017559594527,1.3058133782516244},height=0.32120257750497233]:0.001176017125124,((78[&length_range={3.598671211991E-4,0.0726945306838},default.rate_95%_HPD={8.535417156658662E-4,9.999635770142521E-4},length_95%_HPD={0.006784850022116,0.04752172215872},default.rate_range={8.001584972796374E-4,9.999701183629223E-4},default.rate=9.243621626513629E-4,length=0.027951431541481615,location.rate_95%_HPD={0.6089697149275124,1.048525471806728},location.rate_median=0.8160049907200903,height_median=0.27123287671247426,location.set.prob={1.0},height_range={0.27123287671234025,0.2712328767125859},location.rate=0.8210190234927494,height_95%_HPD={0.2712328767124185,0.2712328767125312},default.rate_median=9.267216800386625E-4,length_median=0.028193241287654998,location="North",location.prob=1.0,location.set={"North"},location.rate_range={0.4199263066583453,1.3782426490797912},height=0.2712328767124016]:0.02614999761007,50[&length_range={0.03871603150488,0.117752826725},default.rate_95%_HPD={8.535417156658662E-4,9.999635770142521E-4},length_95%_HPD={0.04518060357414,0.08715414083746},default.rate_range={8.001584972796374E-4,9.999701183629223E-4},default.rate=9.243621626513629E-4,length=0.06657514317969364,location.rate_95%_HPD={0.6089697149275124,1.048525471806728},location.rate_median=0.8160049907200903,height_median=0.23287671232878887,location.set.prob={1.0},height_range={0.23287671232866025,0.23287671232890594},location.rate=0.8210190234927494,height_95%_HPD={0.23287671232873086,0.23287671232884444},default.rate_median=9.267216800386625E-4,length_median=0.06668733213509001,location="North",location.prob=1.0,location.set={"North"},location.rate_range={0.4199263066583453,1.3782426490797912},height=0.2328767123289058]:0.06450616199375)[&length_range={1.600626005072E-7,0.06163817032654},default.rate_95%_HPD={8.54627598035828E-4,9.999701183629223E-4},length_95%_HPD={1.600626005072E-7,0.02964802048829},default.rate_range={8.002136259912647E-4,9.999701183629223E-4},default.rate=9.247922943353377E-4,length=0.01251590600122855,posterior=0.6253055555555556,location.rate_95%_HPD={0.6086924095954791,1.0493907029304432},location.rate_median=0.8166557751681651,height_median=0.2948449601684976,location.set.prob={4.442272666696282E-5,0.9999555772733331},height_range={0.27159274383366944,0.3368739118601629},location.rate=0.8217079562294284,height_95%_HPD={0.2759465389936379,0.3131249133901196},default.rate_median=9.271634750692838E-4,length_median=0.01089482338455,location="North",location.prob=0.9999555772733331,location.set={"CentreWest","North"},location.rate_range={0.4297017559594527,1.3782426490797912},height=0.29498858738890393]:0.007116536038088,161[&length_range={1.283366392589E-4,0.05651412137043},default.rate_95%_HPD={8.535417156658662E-4,9.999635770142521E-4},length_95%_HPD={0.002523406210756,0.03046616836393},default.rate_range={8.001584972796374E-4,9.999701183629223E-4},default.rate=9.243621626513629E-4,length=0.01573774286897754,location.rate_95%_HPD={0.6089697149275124,1.048525471806728},location.rate_median=0.8160049907200903,height_median=0.2904109589042034,location.set.prob={1.0},height_range={0.2904109589040702,0.2904109589043179},location.rate=0.8210190234927494,height_95%_HPD={0.290410958904146,0.29041095890425905},default.rate_median=9.267216800386625E-4,length_median=0.01474524066477,location="CentreWest",location.prob=1.0,location.set={"CentreWest"},location.rate_range={0.4199263066583453,1.3782426490797912},height=0.29041095890414437]:0.01408845145643)[&length_range={4.996238346106E-5,0.07167221520078},default.rate_95%_HPD={8.53580515590163E-4,9.999701183629223E-4},length_95%_HPD={6.43160980189E-4,0.02837080220089},default.rate_range={8.001584972796374E-4,9.999701183629223E-4},default.rate=9.24362836290674E-4,length=0.01306202403126493,posterior=0.9993888888888889,location.rate_95%_HPD={0.6089697149275124,1.048525471806728},location.rate_median=0.8160049907200903,height_median=0.3072196828422594,location.set.prob={0.0015565067541275224,0.9983323141920062,1.111790538662516E-4},height_range={0.2905392955434958,0.3506295390538578},location.rate=0.8210155639974571,height_95%_HPD={0.29390978449286853,0.3234415569728302},default.rate_median=9.267216800386625E-4,length_median=0.01169293007371,location="North",location.prob=0.9983323141920062,location.set={"CentreWest","North","Northeast"},location.rate_range={0.4199263066583453,1.3782426490797912},height=0.3081403019267551]:0.01167970929737)[&length_range={5.922156469906E-5,0.0973543004402},default.rate_95%_HPD={8.533445490013968E-4,9.999210182669062E-4},length_95%_HPD={6.697391478704E-4,0.03439763653261},default.rate_range={8.001584972796374E-4,9.999701183629223E-4},default.rate=9.242729452981218E-4,length=0.01575585240316619,posterior=0.9889444444444444,location.rate_95%_HPD={0.609069584220375,1.0485053770273742},location.rate_median=0.8158799709741512,height_median=0.32667967415583726,location.set.prob={2.808830964552553E-5,0.9998033818324813,1.6852985787315318E-4},height_range={0.30968885079635283,0.3763398972572138},location.rate=0.8208628694456112,height_95%_HPD={0.31155352189904245,0.34469786302241345},default.rate_median=9.266258966213014E-4,length_median=0.013989780741065,location="North",location.prob=0.9998033818324813,location.set={"CentreWest","North","Northeast"},location.rate_range={0.4199263066583453,1.3782426490797912},height=0.3276893409216185]:0.01873784718127,(((11[&length_range={7.99769890265E-4,0.1923382403762},default.rate_95%_HPD={8.535417156658662E-4,9.999635770142521E-4},length_95%_HPD={0.00608142210249,0.06394899660234},default.rate_range={8.001584972796374E-4,9.999701183629223E-4},default.rate=9.243621626513629E-4,length=0.03619823381968644,location.rate_95%_HPD={0.6089697149275124,1.048525471806728},location.rate_median=0.8160049907200903,height_median=0.29041095890420343,location.set.prob={1.0},height_range={0.29041095890407476,0.2904109589043147},location.rate=0.8210190234927494,height_95%_HPD={0.29041095890414786,0.29041095890426},default.rate_median=9.267216800386625E-4,length_median=0.03579848536664,location="North",location.prob=1.0,location.set={"North"},location.rate_range={0.4199263066583453,1.3782426490797912},height=0.2904109589041445]:0.008734567148817,(451[&length_range={0.002842841274748,0.1508518915392},default.rate_95%_HPD={8.535417156658662E-4,9.999635770142521E-4},length_95%_HPD={0.009899998679277,0.08428080814467},default.rate_range={8.001584972796374E-4,9.999701183629223E-4},default.rate=9.243621626513629E-4,length=0.04229742688304485,location.rate_95%_HPD={0.6089697149275124,1.048525471806728},location.rate_median=0.8160049907200903,height_median=0.24931506849316026,location.set.prob={1.0},height_range={0.2493150684930283,0.24931506849327106},location.rate=0.8210190234927494,height_95%_HPD={0.24931506849310298,0.24931506849321705},default.rate_median=9.267216800386625E-4,length_median=0.0386914841913,location="South",location.prob=1.0,location.set={"South"},location.rate_range={0.4199263066583453,1.3782426490797912},height=0.24931506849316054]:0.008179371515784,450[&length_range={3.263357497859E-4,0.1258186784795},default.rate_95%_HPD={8.535417156658662E-4,9.999635770142521E-4},length_95%_HPD={0.007278876478022,0.07308498542664},default.rate_range={8.001584972796374E-4,9.999701183629223E-4},default.rate=9.243621626513629E-4,length=0.03797319901391318,location.rate_95%_HPD={0.6089697149275124,1.048525471806728},location.rate_median=0.8160049907200903,height_median=0.24931506849316032,location.set.prob={1.0},height_range={0.24931506849302973,0.24931506849327106},location.rate=0.8210190234927494,height_95%_HPD={0.24931506849310375,0.24931506849321744},default.rate_median=9.267216800386625E-4,length_median=0.035681984243615,location="South",location.prob=1.0,location.set={"South"},location.rate_range={0.4199263066583453,1.3782426490797912},height=0.24931506849316054]:0.008179371515784)[&length_range={1.022695166397E-5,0.1184609259842},default.rate_95%_HPD={8.547604788949671E-4,9.999667935320232E-4},length_95%_HPD={2.899415103066E-4,0.05917172194678},default.rate_range={8.002136259912647E-4,9.999701183629223E-4},default.rate=9.252094627671804E-4,length=0.02740600741415097,posterior=0.7175833333333334,location.rate_95%_HPD={0.6001402375876388,1.0370078983913262},location.rate_median=0.812545163864038,height_median=0.284847534899601,location.set.prob={0.9827739712770487,0.017148608369140245,3.871017690550846E-5,3.871017690550846E-5},height_range={0.2530447136683288,0.358217420084027},location.rate=0.8172607234850423,height_95%_HPD={0.2599234332895812,0.31497872191755005},default.rate_median=9.275544973267154E-4,length_median=0.02496334404718,location="South",location.prob=0.9827739712770487,location.set={"South","North","Southeast","Northeast"},location.rate_range={0.4199263066583453,1.3782426490797912},height=0.28641875995492655]:0.04165108604408)[&length_range={1.704676804093E-5,0.0922219365224},default.rate_95%_HPD={8.525585301376169E-4,9.96476058866345E-4},length_95%_HPD={1.704676804093E-5,0.03210501581942},default.rate_range={8.043527020222994E-4,9.997979012163268E-4},default.rate=9.24989863283219E-4,length=0.01162609779562804,posterior=0.05322222222222222,location.rate_95%_HPD={0.5968293255333529,1.016962933688308},location.rate_median=0.8136305270113078,height_median=0.3169881382347438,location.set.prob={0.006263048016701462,0.9937369519832986},height_range={0.2929725757655452,0.3612451255119633},location.rate=0.8183720424610365,height_95%_HPD={0.29546071478011704,0.33940669435523807},default.rate_median=9.268210010814953E-4,length_median=0.0087527176821105,location="North",location.prob=0.9937369519832986,location.set={"South","North"},location.rate_range={0.48229774185424407,1.305622223700969},height=0.31774415323386734]:0.004487735570075,((97[&length_range={1.068794410068E-4,0.1039476046083},default.rate_95%_HPD={8.535417156658662E-4,9.999635770142521E-4},length_95%_HPD={4.552247628934E-4,0.05505190123047},default.rate_range={8.001584972796374E-4,9.999701183629223E-4},default.rate=9.243621626513629E-4,length=0.02494098849434036,location.rate_95%_HPD={0.6089697149275124,1.048525471806728},location.rate_median=0.8160049907200903,height_median=0.2164383561644167,location.set.prob={1.0},height_range={0.21643835616428875,0.2164383561645341},location.rate=0.8210190234927494,height_95%_HPD={0.21643835616435902,0.2164383561644761},default.rate_median=9.267216800386625E-4,length_median=0.022124428495105,location="North",location.prob=1.0,location.set={"North"},location.rate_range={0.4199263066583453,1.3782426490797912},height=0.21643835616441406]:0.02615328293157,98[&length_range={1.068794410068E-4,0.1039476046083},default.rate_95%_HPD={8.535417156658662E-4,9.999635770142521E-4},length_95%_HPD={4.782258303319E-4,0.05508659097943},default.rate_range={8.001584972796374E-4,9.999701183629223E-4},default.rate=9.243621626513629E-4,length=0.024943722148940205,location.rate_95%_HPD={0.6089697149275124,1.048525471806728},location.rate_median=0.8160049907200903,height_median=0.2164383561644167,location.set.prob={1.0},height_range={0.21643835616428875,0.2164383561645341},location.rate=0.8210190234927494,height_95%_HPD={0.21643835616435902,0.2164383561644761},default.rate_median=9.267216800386625E-4,length_median=0.022126486746535,location="North",location.prob=1.0,location.set={"North"},location.rate_range={0.4199263066583453,1.3782426490797912},height=0.21643835616441406]:0.02615328293157)[&length_range={1.820653650003E-4,0.1558898510546},default.rate_95%_HPD={8.53580515590163E-4,9.999701183629223E-4},length_95%_HPD={0.01611372355481,0.1097852720094},default.rate_range={8.001584972796374E-4,9.999701183629223E-4},default.rate=9.243601045958086E-4,length=0.06302851984156424,posterior=0.99975,location.rate_95%_HPD={0.6090127697887582,1.048525471806728},location.rate_median=0.816007156662285,height_median=0.23856380490891632,location.set.prob={5.556944791753494E-5,0.9999166458281237,2.778472395876747E-5},height_range={0.2165452356053844,0.32038596077268683},location.rate=0.8210151356737008,height_95%_HPD={0.21689358092731548,0.2714902573948603},default.rate_median=9.267063701864373E-4,length_median=0.0629426315234,location="North",location.prob=0.9999166458281237,location.set={"South","North","Northeast"},location.rate_range={0.4199263066583453,1.3782426490797912},height=0.2413803188260041]:0.03199630439549,49[&length_range={0.001401562635644,0.1515939812002},default.rate_95%_HPD={8.535417156658662E-4,9.999635770142521E-4},length_95%_HPD={0.01180762502232,0.08542282265911},default.rate_range={8.001584972796374E-4,9.999701183629223E-4},default.rate=9.243621626513629E-4,length=0.04884851703453159,location.rate_95%_HPD={0.6089697149275124,1.048525471806728},location.rate_median=0.8160049907200903,height_median=0.26301369863017476,location.set.prob={1.0},height_range={0.26301369863004176,0.26301369863029106},location.rate=0.8210190234927494,height_95%_HPD={0.26301369863011814,0.26301369863023105},default.rate_median=9.267216800386625E-4,length_median=0.047914956245214996,location="North",location.prob=1.0,location.set={"North"},location.rate_range={0.4199263066583453,1.3782426490797912},height=0.2630136986300457]:0.0115742448613)[&length_range={2.342556019552E-6,0.09319787742919},default.rate_95%_HPD={8.566521561609385E-4,9.999635770142521E-4},length_95%_HPD={2.342556019552E-6,0.05204833695122},default.rate_range={8.008860514688848E-4,9.999635770142521E-4},default.rate=9.26381317817622E-4,length=0.022042747598774167,posterior=0.2833888888888889,location.rate_95%_HPD={0.6086454096212853,1.036618667514328},location.rate_median=0.8133412677284328,height_median=0.2958019426727168,location.set.prob={1.9603999215840032E-4,0.9998039600078416},height_range={0.26441526126579795,0.3620017391746465},location.rate=0.8186033344167727,height_95%_HPD={0.27086946124151273,0.3258633092885732},default.rate_median=9.288545389768262E-4,length_median=0.01925072462312,location="North",location.prob=0.9998039600078416,location.set={"South","North"},location.rate_range={0.4524374179460277,1.2514209599797843},height=0.29703139658337824]:0.02904531813162)[&length_range={6.214113212166E-6,0.05829089220956},default.rate_95%_HPD={8.572509692937617E-4,9.991884755053972E-4},length_95%_HPD={1.014041207131E-5,0.03480909211857},default.rate_range={8.012081796128021E-4,9.999322246495128E-4},default.rate=9.298367951934276E-4,length=0.013930631097760009,posterior=0.06791666666666667,location.rate_95%_HPD={0.6183991685313479,1.057555116783478},location.rate_median=0.8219676398688669,height_median=0.32094656589758597,location.set.prob={1.0},height_range={0.2953399656852419,0.3995745252071258},location.rate=0.8247100734367353,height_95%_HPD={0.3017470629340212,0.343022847899637},default.rate_median=9.330352881022997E-4,length_median=0.01169565490946,location="North",location.prob=1.0,location.set={"North"},location.rate_range={0.454062011037196,1.2080787092649208},height=0.3214175164022697]:0.03049450260885,627[&length_range={9.598875000935E-4,0.1281511056516},default.rate_95%_HPD={8.535417156658662E-4,9.999635770142521E-4},length_95%_HPD={0.007568260268211,0.06686592891974},default.rate_range={8.001584972796374E-4,9.999701183629223E-4},default.rate=9.243621626513629E-4,length=0.03722354171368482,location.rate_95%_HPD={0.6089697149275124,1.048525471806728},location.rate_median=0.8160049907200903,height_median=0.28767123287684604,location.set.prob={1.0},height_range={0.2876712328767129,0.28767123287695995},location.rate=0.8210190234927494,height_95%_HPD={0.2876712328767897,0.287671232876902},default.rate_median=9.267216800386625E-4,length_median=0.037186926591895,location="North",location.prob=1.0,location.set={"North"},location.rate_range={0.4199263066583453,1.3782426490797912},height=0.28767123287679314]:0.0464565313551)[&length_range={2.228464450804E-6,0.07279131337249},default.rate_95%_HPD={8.598231260492941E-4,9.999701183629223E-4},length_95%_HPD={2.228464450804E-6,0.03272053042102},default.rate_range={8.025881906674261E-4,9.999701183629223E-4},default.rate=9.306954123180953E-4,length=0.013052326590209105,posterior=0.08744444444444445,location.rate_95%_HPD={0.6166200103443403,1.0595498981660447},location.rate_median=0.8220265240276272,height_median=0.32548585906887584,location.set.prob={1.0},height_range={0.29840317846221126,0.3733999020026836},location.rate=0.8264452351976278,height_95%_HPD={0.3059232742303238,0.3457597222595},default.rate_median=9.343227651931838E-4,length_median=0.010874798509725,location="North",location.prob=1.0,location.set={"North"},location.rate_range={0.4742192748492715,1.267990621209232},height=0.3262852745507315]:7.892026073243E-4)[&length_range={8.129874879859E-6,0.05241699722419},default.rate_95%_HPD={8.618154379045805E-4,9.977933125802098E-4},length_95%_HPD={8.129874879859E-6,0.02291205914963},default.rate_range={8.062795201046386E-4,9.997262793866632E-4},default.rate=9.30274285626535E-4,length=0.007931684341334412,posterior=0.02311111111111111,location.rate_95%_HPD={0.636509839197811,1.063753860278541},location.rate_median=0.818954641517079,height_median=0.3377306231800008,location.set.prob={1.0},height_range={0.3182590185542218,0.3690140366894692},location.rate=0.8235846295060976,height_95%_HPD={0.32279146162433126,0.3557952523416059},default.rate_median=9.329129276815974E-4,length_median=0.005729203895318,location="North",location.prob=1.0,location.set={"North"},location.rate_range={0.5419497751780232,1.1940802089451619},height=0.3385903384192267]:0.009597243303896,69[&length_range={6.123673918979E-5,0.1274436599236},default.rate_95%_HPD={8.535417156658662E-4,9.999635770142521E-4},length_95%_HPD={4.87300956638E-4,0.03270617299128},default.rate_range={8.001584972796374E-4,9.999701183629223E-4},default.rate=9.243621626513629E-4,length=0.014709728921101953,location.rate_95%_HPD={0.6089697149275124,1.048525471806728},location.rate_median=0.8160049907200903,height_median=0.331506849315019,location.set.prob={1.0},height_range={0.33150684931489194,0.3315068493151341},location.rate=0.8210190234927494,height_95%_HPD={0.33150684931496394,0.3315068493150751},default.rate_median=9.267216800386625E-4,length_median=0.012927627769325,location="North",location.prob=1.0,location.set={"North"},location.rate_range={0.4199263066583453,1.3782426490797912},height=0.33150684931515456]:0.01300736082815)[&length_range={8.820984224556E-6,0.04577132128393},default.rate_95%_HPD={8.617681125014592E-4,9.96719430957628E-4},length_95%_HPD={8.820984224556E-6,0.02238217685459},default.rate_range={8.18595101262637E-4,9.987279733153797E-4},default.rate=9.299416898891669E-4,length=0.007335461088184713,posterior=0.01,location.rate_95%_HPD={0.6142399610434698,1.0592392771769967},location.rate_median=0.8144403425058311,height_median=0.34668105452751874,location.set.prob={1.0},height_range={0.332733856175393,0.3817994059696902},location.rate=0.823649516175505,height_95%_HPD={0.332733856175393,0.36344678855598395},default.rate_median=9.2989350101257E-4,length_median=0.0049092585681115,location="North",location.prob=1.0,location.set={"North"},location.rate_range={0.5419497751780232,1.1659342374111508},height=0.34774807301259103]:0.002456214885918,55[&length_range={3.588122364229E-7,0.1273223739941},default.rate_95%_HPD={8.535417156658662E-4,9.999635770142521E-4},length_95%_HPD={3.588122364229E-7,0.02793340191233},default.rate_range={8.001584972796374E-4,9.999701183629223E-4},default.rate=9.243621626513629E-4,length=0.010634002527590284,location.rate_95%_HPD={0.6089697149275124,1.048525471806728},location.rate_median=0.8160049907200903,height_median=0.32328767123294694,location.set.prob={1.0},height_range={0.323287671232817,0.3232876712330647},location.rate=0.8210190234927494,height_95%_HPD={0.32328767123289076,0.32328767123300245},default.rate_median=9.267216800386625E-4,length_median=0.0084310582535285,location="North",location.prob=1.0,location.set={"North"},location.rate_range={0.4199263066583453,1.3782426490797912},height=0.3232876712330686]:0.02368275379614)[&length_range={4.844229723966E-6,0.1047858552393},default.rate_95%_HPD={8.576208036566978E-4,9.991490543690307E-4},length_95%_HPD={4.844229723966E-6,0.02907937131333},default.rate_range={8.012081796128021E-4,9.999451675753242E-4},default.rate=9.280803316494479E-4,length=0.009674298874988234,posterior=0.09369444444444444,location.rate_95%_HPD={0.6106322500507663,1.04998597034552},location.rate_median=0.8166324121306178,height_median=0.34990370765337797,location.set.prob={1.0},height_range={0.33239633315992545,0.3980362028391361},location.rate=0.8207761017470165,height_95%_HPD={0.33589430403613074,0.36899673065772765},default.rate_median=9.302672523256151E-4,length_median=0.00658960604608,location="North",location.prob=1.0,location.set={"North"},location.rate_range={0.4199263066583453,1.2463839678862492},height=0.3507854427220769]:0.003058088144676)[&length_range={6.275900217528E-5,0.2178179383704},default.rate_95%_HPD={8.561715039403222E-4,9.999322246495128E-4},length_95%_HPD={3.413700089445E-4,0.05709311659938},default.rate_range={8.002136259912647E-4,9.999701183629223E-4},default.rate=9.266759051005107E-4,length=0.023147528532513468,posterior=0.6225833333333334,location.rate_95%_HPD={0.6127698860171914,1.0499972743935087},location.rate_median=0.8171655927747923,height_median=0.3564703440471506,location.set.prob={4.461696336947308E-5,0.9999553830366306},height_range={0.3336832091402761,0.442630759636459},location.rate=0.8222726899522815,height_95%_HPD={0.33893322154507666,0.379147196780356},default.rate_median=9.292767854340227E-4,length_median=0.01908247149948,location="North",location.prob=0.9999553830366306,location.set={"South","North"},location.rate_range={0.4199263066583453,1.3782426490797912},height=0.3579361776015494]:0.007746682712508)[&length_range={2.095272011199E-5,0.07459541945085},default.rate_95%_HPD={8.562154225183426E-4,9.998038610724042E-4},length_95%_HPD={2.095272011199E-5,0.02802799587189},default.rate_range={8.14159981856831E-4,9.998038610724042E-4},default.rate=9.323089954770016E-4,length=0.010751284569513365,posterior=0.005222222222222222,location.rate_95%_HPD={0.6287249493047702,1.0214158652731182},location.rate_median=0.8104672689143188,height_median=0.3639370628054807,location.set.prob={1.0},height_range={0.35067650520884697,0.401847129064034},location.rate=0.8183858928713129,height_95%_HPD={0.35067650520884697,0.3833743337996911},default.rate_median=9.343044824287698E-4,length_median=0.007293109862004999,location="North",location.prob=1.0,location.set={"North"},location.rate_range={0.5868088946532982,1.1163049246457564},height=0.3653511513453739]:0.003681155353295)[&default.rate=9.240088314718604E-4,length=0.02314165303953,posterior=2.777777777777778E-5,location="North",location.prob=1.0,location.set={"North"},location.set.prob={1.0},height=0.3614563512395462,location.rate=0.6724542629348281]:0.02314165303953,(47[&length_range={5.15241691282E-4,0.2181354275876},default.rate_95%_HPD={8.535417156658662E-4,9.999635770142521E-4},length_95%_HPD={0.003405644235317,0.07997855880423},default.rate_range={8.001584972796374E-4,9.999701183629223E-4},default.rate=9.243621626513629E-4,length=0.035203493412638745,location.rate_95%_HPD={0.6089697149275124,1.048525471806728},location.rate_median=0.8160049907200903,height_median=0.35065498914605087,location.set.prob={1.0},height_range={0.35065498914593096,0.3506549891461786},location.rate=0.8210190234927494,height_95%_HPD={0.3506549891459959,0.35065498914610704},default.rate_median=9.267216800386625E-4,length_median=0.029980379592555,location="North",location.prob=1.0,location.set={"North"},location.rate_range={0.4199263066583453,1.3782426490797912},height=0.3506549891462048]:0.03015748009444,(40[&length_range={1.76430052623E-7,0.1579322914365},default.rate_95%_HPD={8.535417156658662E-4,9.999635770142521E-4},length_95%_HPD={1.273907218935E-6,0.03501412881745},default.rate_range={8.001584972796374E-4,9.999701183629223E-4},default.rate=9.243621626513629E-4,length=0.012120307284594933,location.rate_95%_HPD={0.6089697149275124,1.048525471806728},location.rate_median=0.8160049907200903,height_median=0.3479227487086972,location.set.prob={1.0},height_range={0.34792274870857404,0.34792274870881157},location.rate=0.8210190234927494,height_95%_HPD={0.3479227487086425,0.34792274870875306},default.rate_median=9.267216800386625E-4,length_median=0.008446872365199,location="North",location.prob=1.0,location.set={"North"},location.rate_range={0.4199263066583453,1.3782426490797912},height=0.3479227487086953]:0.01271824020199,(53[&length_range={1.316899777004E-7,0.2111259701487},default.rate_95%_HPD={8.535417156658662E-4,9.999635770142521E-4},length_95%_HPD={1.316899777004E-7,0.03804542049763},default.rate_range={8.001584972796374E-4,9.999701183629223E-4},default.rate=9.243621626513629E-4,length=0.012785184977181004,location.rate_95%_HPD={0.6089697149275124,1.048525471806728},location.rate_median=0.8160049907200903,height_median=0.3287671232876619,location.set.prob={1.0},height_range={0.32876712328753593,0.32876712328778157},location.rate=0.8210190234927494,height_95%_HPD={0.3287671232876068,0.32876712328771807},default.rate_median=9.267216800386625E-4,length_median=0.008872344986755001,location="North",location.prob=1.0,location.set={"North"},location.rate_range={0.4199263066583453,1.3782426490797912},height=0.3287671232877931]:0.03052661617616,(65[&length_range={1.855381470996E-4,0.1910868693726},default.rate_95%_HPD={8.535417156658662E-4,9.999635770142521E-4},length_95%_HPD={5.61640977519E-4,0.05593413829176},default.rate_range={8.001584972796374E-4,9.999701183629223E-4},default.rate=9.243621626513629E-4,length=0.024833470360719746,location.rate_95%_HPD={0.6089697149275124,1.048525471806728},location.rate_median=0.8160049907200903,height_median=0.3260273972603043,location.set.prob={1.0},height_range={0.32602739726018093,0.32602739726042396},location.rate=0.8210190234927494,height_95%_HPD={0.326027397260248,0.326027397260359},default.rate_median=9.267216800386625E-4,length_median=0.021463726844515002,location="North",location.prob=1.0,location.set={"North"},location.rate_range={0.4199263066583453,1.3782426490797912},height=0.3260273972604308]:0.02060077916513,85[&length_range={5.525211024421E-5,0.1652420532434},default.rate_95%_HPD={8.535417156658662E-4,9.999635770142521E-4},length_95%_HPD={6.828983545104E-4,0.05627383718151},default.rate_range={8.001584972796374E-4,9.999701183629223E-4},default.rate=9.243621626513629E-4,length=0.024748788348656993,location.rate_95%_HPD={0.6089697149275124,1.048525471806728},location.rate_median=0.8160049907200903,height_median=0.3287671232876617,location.set.prob={1.0},height_range={0.328767123287541,0.3287671232877817},location.rate=0.8210190234927494,height_95%_HPD={0.32876712328760693,0.3287671232877182},default.rate_median=9.267216800386625E-4,length_median=0.02131174200005,location="North",location.prob=1.0,location.set={"North"},location.rate_range={0.4199263066583453,1.3782426490797912},height=0.3287671232877929]:0.01786105313778)[&length_range={6.319127307491E-5,0.06211917827288},default.rate_95%_HPD={8.539824217742057E-4,9.999451675753242E-4},length_95%_HPD={6.319127307491E-5,0.03591456671655},default.rate_range={8.002136259912647E-4,9.999451675753242E-4},default.rate=9.238659819954542E-4,length=0.011760862361479307,posterior=0.011527777777777777,location.rate_95%_HPD={0.6217177174075279,1.0349107807067532},location.rate_median=0.8188961920566148,height_median=0.34507098416020365,location.set.prob={1.0},height_range={0.3297607949192364,0.391064600324031},location.rate=0.8205564659059248,height_95%_HPD={0.3297607949192364,0.3667487126651638},default.rate_median=9.253163710323786E-4,length_median=0.008454191097099,location="North",location.prob=1.0,location.set={"North"},location.rate_range={0.49957256203336164,1.1510278138849224},height=0.3470762114443066]:0.01266556303838)[&length_range={9.535189005522E-4,0.02132596629327},default.rate_95%_HPD={8.621570651864089E-4,9.317411455263649E-4},length_95%_HPD={9.535189005522E-4,0.01745329197602},default.rate_range={8.621570651864089E-4,9.528092245800947E-4},default.rate=9.052620906890617E-4,length=0.008104206111920267,posterior=3.333333333333333E-4,location.rate_95%_HPD={0.6724542629348281,1.042071690150447},location.rate_median=0.761721117176527,height_median=0.34728113667894267,location.set.prob={1.0},height_range={0.3357443322496497,0.361605525319732},location.rate=0.8027104794245491,height_95%_HPD={0.3357443322496497,0.3592937394637952},default.rate_median=9.055699911020754E-4,length_median=0.0072228141621605,location="North",location.prob=1.0,location.set={"North"},location.rate_range={0.5775836358377777,1.042071690150447},height=0.3482860218509563]:0.001347249446871)[&default.rate=9.240088314718604E-4,length=0.02017148032981,posterior=2.777777777777778E-5,location="North",location.prob=1.0,location.set={"North"},location.set.prob={1.0},height=0.3606409889106662,location.rate=0.6724542629348281]:0.02017148032981)[&default.rate=9.240088314718604E-4,length=0.0037855350386,posterior=2.777777777777778E-5,location="North",location.prob=1.0,location.set={"North"},location.set.prob={1.0},height=0.38081246924047624,location.rate=0.6724542629348281]:0.0037855350386)[&default.rate=9.240088314718604E-4,length=0.01709745471625,posterior=2.777777777777778E-5,location="North",location.prob=1.0,location.set={"North"},location.set.prob={1.0},height=0.38459800427907626,location.rate=0.6724542629348281]:0.01709745471625,56[&length_range={9.066057958607E-4,0.2727525027736},default.rate_95%_HPD={8.535417156658662E-4,9.999635770142521E-4},length_95%_HPD={0.008752708237874,0.09650507362601},default.rate_range={8.001584972796374E-4,9.999701183629223E-4},default.rate=9.243621626513629E-4,length=0.04810936596137377,location.rate_95%_HPD={0.6089697149275124,1.048525471806728},location.rate_median=0.8160049907200903,height_median=0.3205479452055896,location.set.prob={1.0},height_range={0.3205479452054611,0.32054794520570556},location.rate=0.8210190234927494,height_95%_HPD={0.3205479452055336,0.3205479452056461},default.rate_median=9.267216800386625E-4,length_median=0.044349844262495,location="North",location.prob=1.0,location.set={"North"},location.rate_range={0.4199263066583453,1.3782426490797912},height=0.3205479452057062]:0.08114751378976)[&default.rate=9.240088314718604E-4,length=6.995875007759E-4,posterior=2.777777777777778E-5,location="North",location.prob=1.0,location.set={"North"},location.set.prob={1.0},height=0.4016954589953262,location.rate=0.6724542629348281]:6.995875007759E-4)[&default.rate=9.240088314718604E-4,length=1.56250468818E-5,posterior=2.777777777777778E-5,location="North",location.prob=1.0,location.set={"North"},location.set.prob={1.0},height=0.40239504649610214,location.rate=0.6724542629348281]:1.56250468818E-5,43[&length_range={1.43939987679E-6,0.2029379785073},default.rate_95%_HPD={8.535417156658662E-4,9.999635770142521E-4},length_95%_HPD={1.379291410517E-4,0.05927982981719},default.rate_range={8.001584972796374E-4,9.999701183629223E-4},default.rate=9.243621626513629E-4,length=0.02299697190930632,location.rate_95%_HPD={0.6089697149275124,1.048525471806728},location.rate_median=0.8160049907200903,height_median=0.36978067220616107,location.set.prob={1.0},height_range={0.36978067220603994,0.3697806722062825},location.rate=0.8210190234927494,height_95%_HPD={0.369780672206105,0.369780672206215},default.rate_median=9.267216800386625E-4,length_median=0.017946463834015,location="North",location.prob=1.0,location.set={"North"},location.rate_range={0.4199263066583453,1.3782426490797912},height=0.36978067220633837]:0.03262999933684)[&default.rate=9.240088314718604E-4,length=0.001325456824567,posterior=2.777777777777778E-5,location="North",location.prob=1.0,location.set={"North"},location.set.prob={1.0},height=0.40241067154298393,location.rate=0.6724542629348281]:0.001325456824567,31[&length_range={1.035947131431E-4,0.1874030328356},default.rate_95%_HPD={8.535417156658662E-4,9.999635770142521E-4},length_95%_HPD={3.245815461962E-4,0.06346403338634},default.rate_range={8.001584972796374E-4,9.999701183629223E-4},default.rate=9.243621626513629E-4,length=0.024757817729617417,location.rate_95%_HPD={0.6089697149275124,1.048525471806728},location.rate_median=0.8160049907200903,height_median=0.37797739351753984,location.set.prob={1.0},height_range={0.37797739351741805,0.37797739351766857},location.rate=0.8210190234927494,height_95%_HPD={0.3779773935174859,0.37797739351759563},default.rate_median=9.267216800386625E-4,length_median=0.019471724172115,location="North",location.prob=1.0,location.set={"North"},location.rate_range={0.4199263066583453,1.3782426490797912},height=0.3779773935175362]:0.02575873485003)[&default.rate=9.240088314718604E-4,length=0.001388639645143,posterior=2.777777777777778E-5,location="North",location.prob=1.0,location.set={"North"},location.set.prob={1.0},height=0.40373612836755096,location.rate=0.6724542629348281]:0.001388639645143)[&default.rate=9.240088314718604E-4,length=0.01008777202752,posterior=2.777777777777778E-5,location="North",location.prob=1.0,location.set={"North"},location.set.prob={1.0},height=0.4051247680126939,location.rate=0.6724542629348281]:0.01008777202752,(((32[&length_range={6.922549439792E-7,0.1725686232142},default.rate_95%_HPD={8.535417156658662E-4,9.999635770142521E-4},length_95%_HPD={6.922549439792E-7,0.03578230846198},default.rate_range={8.001584972796374E-4,9.999701183629223E-4},default.rate=9.243621626513629E-4,length=0.011240827990593881,location.rate_95%_HPD={0.6089697149275124,1.048525471806728},location.rate_median=0.8160049907200903,height_median=0.3779773935175399,location.set.prob={1.0},height_range={0.37797739351741605,0.3779773935176501},location.rate=0.8210190234927494,height_95%_HPD={0.3779773935174847,0.37797739351759463},default.rate_median=9.267216800386625E-4,length_median=0.0072491780666845,location="North",location.prob=1.0,location.set={"North"},location.rate_range={0.4199263066583453,1.3782426490797912},height=0.37797739351753545]:0.005955828646513,((71[&length_range={1.0749817414E-7,0.07086394970895},default.rate_95%_HPD={8.535417156658662E-4,9.999635770142521E-4},length_95%_HPD={1.0749817414E-7,0.01897285334685},default.rate_range={8.001584972796374E-4,9.999701183629223E-4},default.rate=9.243621626513629E-4,length=0.006361490176932581,location.rate_95%_HPD={0.6089697149275124,1.048525471806728},location.rate_median=0.8160049907200903,height_median=0.3287671232876618,location.set.prob={1.0},height_range={0.328767123287536,0.32876712328778057},location.rate=0.8210190234927494,height_95%_HPD={0.3287671232876058,0.3287671232877175},default.rate_median=9.267216800386625E-4,length_median=0.004410614632297,location="North",location.prob=1.0,location.set={"North"},location.rate_range={0.4199263066583453,1.3782426490797912},height=0.32876712328779306]:2.303936776346E-4,(6[&length_range={1.993112006052E-4,0.1060355670236},default.rate_95%_HPD={8.535417156658662E-4,9.999635770142521E-4},length_95%_HPD={0.00268050422116,0.05395223712142},default.rate_range={8.001584972796374E-4,9.999701183629223E-4},default.rate=9.243621626513629E-4,length=0.030243165080325804,location.rate_95%_HPD={0.6089697149275124,1.048525471806728},location.rate_median=0.8160049907200903,height_median=0.29041095890420354,location.set.prob={1.0},height_range={0.29041095890407603,0.29041095890432156},location.rate=0.8210190234927494,height_95%_HPD={0.29041095890414836,0.29041095890426116},default.rate_median=9.267216800386625E-4,length_median=0.030430905310504998,location="North",location.prob=1.0,location.set={"North"},location.rate_range={0.4199263066583453,1.3782426490797912},height=0.2904109589041447]:0.002034660120313,(((500[&length_range={3.874913205386E-4,0.1528562318104},default.rate_95%_HPD={8.535417156658662E-4,9.999635770142521E-4},length_95%_HPD={0.006410854469922,0.07871686908828},default.rate_range={8.001584972796374E-4,9.999701183629223E-4},default.rate=9.243621626513629E-4,length=0.04069478319027008,location.rate_95%_HPD={0.6089697149275124,1.048525471806728},location.rate_median=0.8160049907200903,height_median=0.15616438356164503,location.set.prob={1.0},height_range={0.156164383561478,0.1561643835617909},location.rate=0.8210190234927494,height_95%_HPD={0.1561643835615789,0.15616438356171308},default.rate_median=9.267216800386625E-4,length_median=0.038441754343485,location="South",location.prob=1.0,location.set={"South"},location.rate_range={0.4199263066583453,1.3782426490797912},height=0.15616438356164447]:0.04696769233587,(465[&length_range={0.002229537585078,0.1607984416114},default.rate_95%_HPD={8.535417156658662E-4,9.999635770142521E-4},length_95%_HPD={0.01203897316254,0.08811212319351},default.rate_range={8.001584972796374E-4,9.999701183629223E-4},default.rate=9.243621626513629E-4,length=0.047800470317145655,location.rate_95%_HPD={0.6089697149275124,1.048525471806728},location.rate_median=0.8160049907200903,height_median=0.15616438356164503,location.set.prob={1.0},height_range={0.156164383561469,0.1561643835617989},location.rate=0.8210190234927494,height_95%_HPD={0.15616438356157591,0.15616438356171125},default.rate_median=9.267216800386625E-4,length_median=0.045457433922799995,location="South",location.prob=1.0,location.set={"South"},location.rate_range={0.4199263066583453,1.3782426490797912},height=0.15616438356164392]:0.03118547040502,(476[&length_range={9.402895095746E-4,0.1523859426127},default.rate_95%_HPD={8.535417156658662E-4,9.999635770142521E-4},length_95%_HPD={0.01329602791864,0.08906100394251},default.rate_range={8.001584972796374E-4,9.999701183629223E-4},default.rate=9.243621626513629E-4,length=0.04929381042746138,location.rate_95%_HPD={0.6089697149275124,1.048525471806728},location.rate_median=0.8160049907200903,height_median=0.15342465753428758,location.set.prob={1.0},height_range={0.153424657534115,0.15342465753443096},location.rate=0.8210190234927494,height_95%_HPD={0.15342465753421958,0.15342465753435447},default.rate_median=9.267216800386625E-4,length_median=0.04712682979879,location="South",location.prob=1.0,location.set={"South"},location.rate_range={0.4199263066583453,1.3782426490797912},height=0.1534246575342877]:0.01965731415249,466[&length_range={4.548686041077E-4,0.1470262331219},default.rate_95%_HPD={8.535417156658662E-4,9.999635770142521E-4},length_95%_HPD={0.01059867481692,0.08412252805387},default.rate_range={8.001584972796374E-4,9.999701183629223E-4},default.rate=9.243621626513629E-4,length=0.044982715232769005,location.rate_95%_HPD={0.6089697149275124,1.048525471806728},location.rate_median=0.8160049907200903,height_median=0.1506849315069303,location.set.prob={1.0},height_range={0.150684931506759,0.1506849315070789},location.rate=0.8210190234927494,height_95%_HPD={0.1506849315068629,0.1506849315069979},default.rate_median=9.267216800386625E-4,length_median=0.042749638950855,location="South",location.prob=1.0,location.set={"South"},location.rate_range={0.4199263066583453,1.3782426490797912},height=0.15068493150692974]:0.02239704017984)[&length_range={3.051408573873E-7,0.1252034960177},default.rate_95%_HPD={8.525491994240568E-4,9.999210182669062E-4},length_95%_HPD={3.051408573873E-7,0.04320632253839},default.rate_range={8.03839870774139E-4,9.999210182669062E-4},default.rate=9.241987384340163E-4,length=0.015950467100145804,posterior=0.1365,location.rate_95%_HPD={0.6092117495999322,1.0394567668187407},location.rate_median=0.8146355097252123,height_median=0.18982703555488764,location.set.prob={1.0},height_range={0.1570046013790049,0.26513091470339717},location.rate=0.8210284438203648,height_95%_HPD={0.16384561884895343,0.22258151387097502},default.rate_median=9.270328353106233E-4,length_median=0.01222484126919,location="South",location.prob=1.0,location.set={"South"},location.rate_range={0.4297017559594527,1.3058133782516244},height=0.19161428842109623]:0.0142678822799)[&length_range={8.372870899997E-6,0.1015937645354},default.rate_95%_HPD={8.508268810523284E-4,9.976979675988403E-4},length_95%_HPD={8.372870899997E-6,0.04215373994495},default.rate_range={8.039961879001704E-4,9.998038610724042E-4},default.rate=9.223730327068575E-4,length=0.0148152020552092,posterior=0.05322222222222222,location.rate_95%_HPD={0.6027424214102123,1.0480496771954477},location.rate_median=0.8160959391207038,height_median=0.20097120886358216,location.set.prob={1.0},height_range={0.16757305589120608,0.2632186364497072},location.rate=0.820557498481499,height_95%_HPD={0.1758488078434089,0.23606057462005492},default.rate_median=9.241774827406729E-4,length_median=0.011325227314450001,location="South",location.prob=1.0,location.set={"South"},location.rate_range={0.4297017559594527,1.1675293155436484},height=0.20278156828831737]:0.01578222193084)[&length_range={1.523892387223E-6,0.1180746593055},default.rate_95%_HPD={8.507502183846953E-4,9.98653515211037E-4},length_95%_HPD={1.523892387223E-6,0.04828803692445},default.rate_range={8.002136259912647E-4,9.999667935320232E-4},default.rate=9.226976670565827E-4,length=0.017785648903784108,posterior=0.08613888888888889,location.rate_95%_HPD={0.614055269816754,1.0427083186098134},location.rate_median=0.8143821010220001,height_median=0.20831856518789216,location.set.prob={0.999677523379555,3.224766204450177E-4},height_range={0.17095764092984345,0.28542648687490074},location.rate=0.8180073388990051,height_95%_HPD={0.18051038531950703,0.24116790051781023},default.rate_median=9.244318323010389E-4,length_median=0.01385000392233,location="South",location.prob=0.999677523379555,location.set={"South","Southeast"},location.rate_range={0.5011910900577328,1.2347143828479226},height=0.209728779601936]:0.00715464748191,365[&length_range={0.007228111725681,0.1959235121375},default.rate_95%_HPD={8.535417156658662E-4,9.999635770142521E-4},length_95%_HPD={0.04561135702813,0.1364333024236},default.rate_range={8.001584972796374E-4,9.999701183629223E-4},default.rate=9.243621626513629E-4,length=0.08865132236252399,location.rate_95%_HPD={0.6089697149275124,1.048525471806728},location.rate_median=0.8160049907200903,height_median=0.11506849315082968,location.set.prob={1.0},height_range={0.11506849315065798,0.1150684931510016},location.rate=0.8210190234927494,height_95%_HPD={0.11506849315075285,0.11506849315090406},default.rate_median=9.267216800386625E-4,length_median=0.086404061709385,location="RJ",location.prob=1.0,location.set={"RJ"},location.rate_range={0.4199263066583453,1.3782426490797912},height=0.11506849315082925]:0.09521823022859)[&length_range={8.694024680039E-6,0.1097393491272},default.rate_95%_HPD={8.542245067139053E-4,9.999667935320232E-4},length_95%_HPD={8.694024680039E-6,0.04965589022497},default.rate_range={8.003536937556437E-4,9.999667935320232E-4},default.rate=9.236095625135802E-4,length=0.018125746691248387,posterior=0.11658333333333333,location.rate_95%_HPD={0.5987710898027769,1.0381928090316488},location.rate_median=0.8152734978732885,height_median=0.217829006673396,location.set.prob={0.979032642363593,0.007862759113652609,0.0030974505599237552,0.00976888253514415,2.382654276864427E-4},height_range={0.1758814527128596,0.3004044882631629},location.rate=0.8188455014839072,height_95%_HPD={0.18881646949914593,0.2528021968751308},default.rate_median=9.25360185765882E-4,length_median=0.01410045397954,location="South",location.prob=0.979032642363593,location.set={"South","RJ","North","Southeast","Northeast"},location.rate_range={0.4199263066583453,1.305622223700969},height=0.21878771890393656]:0.02935319156275,598[&length_range={0.05928290624638,0.2515916568653},default.rate_95%_HPD={8.535417156658662E-4,9.999635770142521E-4},length_95%_HPD={0.09710999901544,0.1889125559816},default.rate_range={8.001584972796374E-4,9.999701183629223E-4},default.rate=9.243621626513629E-4,length=0.13911517126773,location.rate_95%_HPD={0.6089697149275124,1.048525471806728},location.rate_median=0.8160049907200903,height_median=0.06301369863012901,location.set.prob={1.0},height_range={0.06301369862991796,0.06301369863028894},location.rate=0.8210190234927494,height_95%_HPD={0.06301369863004347,0.0630136986302181},default.rate_median=9.267216800386625E-4,length_median=0.1365104035588,location="Southeast",location.prob=1.0,location.set={"Southeast"},location.rate_range={0.4199263066583453,1.3782426490797912},height=0.06301369863012947]:0.176626216312)[&length_range={0.008881831444419,0.1805323845282},default.rate_95%_HPD={8.535417156658662E-4,9.999635770142521E-4},length_95%_HPD={0.04715623414585,0.1346473452593},default.rate_range={8.001584972796374E-4,9.999701183629223E-4},default.rate=9.243621626513629E-4,length=0.08965599773009031,posterior=1.0,location.rate_95%_HPD={0.6089697149275124,1.048525471806728},location.rate_median=0.8160049907200903,height_median=0.22981082529943744,location.set.prob={1.6666666666666666E-4,0.9648333333333333,0.004638888888888889,0.019666666666666666,0.010055555555555555,6.388888888888889E-4},height_range={0.17483575954857417,0.316962825173001},location.rate=0.8210190234927494,height_95%_HPD={0.19428882209506898,0.26950422436321586},default.rate_median=9.267216800386625E-4,length_median=0.08985438092579,location="South",location.prob=0.9648333333333333,location.set={"CentreWest","South","RJ","North","Southeast","Northeast"},location.rate_range={0.4199263066583453,1.3782426490797912},height=0.23106172849249318]:0.05280570408235)[&length_range={5.534933889551E-7,0.08788718582932},default.rate_95%_HPD={8.54627598035828E-4,9.99686286490132E-4},length_95%_HPD={5.534933889551E-7,0.0402610623699},default.rate_range={8.001584972796374E-4,9.999701183629223E-4},default.rate=9.255852242524567E-4,length=0.01997442110671244,posterior=0.7650833333333333,location.rate_95%_HPD={0.6113375568239766,1.0509295551456153},location.rate_median=0.8166153882767659,height_median=0.31552778726952924,location.set.prob={0.0011618197001052898,0.9988018734342664,3.630686562829031E-5},height_range={0.29061027010478013,0.375113453330509},location.rate=0.8216859811417135,height_95%_HPD={0.29413833626825353,0.33585443706026186},default.rate_median=9.278128866525377E-4,length_median=0.01915161484489,location="North",location.prob=0.9988018734342664,location.set={"South","North","Northeast"},location.rate_range={0.4297017559594527,1.3782426490797912},height=0.315541660015208]:0.03655189794078)[&length_range={4.124089766709E-4,0.2049100764841},default.rate_95%_HPD={8.535417156658662E-4,9.999635770142521E-4},length_95%_HPD={0.00367585826576,0.07753344617224},default.rate_range={8.001584972796374E-4,9.999701183629223E-4},default.rate=9.243621626513629E-4,length=0.035839652128588875,posterior=1.0,location.rate_95%_HPD={0.6089697149275124,1.048525471806728},location.rate_median=0.8160049907200903,height_median=0.33463269164069054,location.set.prob={2.777777777777778E-5,0.9999444444444444,2.777777777777778E-5},height_range={0.32876723078582104,0.3996310729966292},location.rate=0.8210190234927494,height_95%_HPD={0.32876723078582104,0.3516210137988434},default.rate_median=9.267216800386625E-4,length_median=0.03186326919693,location="North",location.prob=0.9999444444444444,location.set={"South","North","Northeast"},location.rate_range={0.4199263066583453,1.3782426490797912},height=0.33680743010597447]:0.051709038235,46[&length_range={4.426371766897E-7,0.1641109677521},default.rate_95%_HPD={8.535417156658662E-4,9.999635770142521E-4},length_95%_HPD={1.297401947375E-6,0.03332445952427},default.rate_range={8.001584972796374E-4,9.999701183629223E-4},default.rate=9.243621626513629E-4,length=0.011196879529230472,location.rate_95%_HPD={0.6089697149275124,1.048525471806728},location.rate_median=0.8160049907200903,height_median=0.3643161913316816,location.set.prob={1.0},height_range={0.364316191331558,0.3643161913318027},location.rate=0.8210190234927494,height_95%_HPD={0.36431619133162774,0.3643161913317377},default.rate_median=9.267216800386625E-4,length_median=0.007753947773157,location="North",location.prob=1.0,location.set={"North"},location.rate_range={0.4199263066583453,1.3782426490797912},height=0.3643161913315254]:0.01639036386862)[&length_range={2.651654683622E-5,0.10092980093},default.rate_95%_HPD={8.554471729379208E-4,9.986151681755494E-4},length_95%_HPD={2.337960312493E-4,0.03131055823756},default.rate_range={8.130112155251213E-4,9.995310817209231E-4},default.rate=9.252762466766354E-4,length=0.010759193529432923,posterior=0.009805555555555555,location.rate_95%_HPD={0.5825716801383081,1.0240498922422443},location.rate_median=0.8230788118631661,height_median=0.36985234670761635,location.set.prob={1.0},height_range={0.36435173797335685,0.42044838500993886},location.rate=0.8185895059249495,height_95%_HPD={0.36435173797335685,0.3927535746406904},default.rate_median=9.294390185266471E-4,length_median=0.007528817625851,location="North",location.prob=1.0,location.set={"North"},location.rate_range={0.5011910900577328,1.2514209599797843},height=0.3732480510722969]:0.003226666963752)[&length_range={4.511593307187E-4,0.03522829708761},default.rate_95%_HPD={8.917911124769178E-4,9.849075318581607E-4},length_95%_HPD={4.511593307187E-4,0.03427165247768},default.rate_range={8.689331082846984E-4,9.849075318581607E-4},default.rate=9.311077618244264E-4,length=0.015434642426583434,posterior=3.333333333333333E-4,location.rate_95%_HPD={0.7282270713931619,1.0142304894919667},location.rate_median=0.8300531157064388,height_median=0.38213268861737637,location.set.prob={1.0},height_range={0.37819789177758695,0.410558617811869},location.rate=0.8467486846605153,height_95%_HPD={0.37819789177758695,0.39892996791868385},default.rate_median=9.365389511869343E-4,length_median=0.015792820631585,location="North",location.prob=1.0,location.set={"North"},location.rate_range={0.6724542629348281,1.0142304894919667},height=0.38532908348660516]:0.02118815407316,((((42[&length_range={2.412876315416E-8,0.1282518693795},default.rate_95%_HPD={8.535417156658662E-4,9.999635770142521E-4},length_95%_HPD={2.412876315416E-8,0.03284948436317},default.rate_range={8.001584972796374E-4,9.999701183629223E-4},default.rate=9.243621626513629E-4,length=0.011396662100966258,location.rate_95%_HPD={0.6089697149275124,1.048525471806728},location.rate_median=0.8160049907200903,height_median=0.3615839508945554,location.set.prob={1.0},height_range={0.36158395089442336,0.361583950894672},location.rate=0.8210190234927494,height_95%_HPD={0.36158395089450046,0.36158395089461004},default.rate_median=9.267216800386625E-4,length_median=0.008288553054506001,location="North",location.prob=1.0,location.set={"North"},location.rate_range={0.4199263066583453,1.3782426490797912},height=0.3615839508947111]:0.00333230453179,((94[&length_range={0.001032927494048,0.200850140874},default.rate_95%_HPD={8.535417156658662E-4,9.999635770142521E-4},length_95%_HPD={0.007421283007292,0.08124614108551},default.rate_range={8.001584972796374E-4,9.999701183629223E-4},default.rate=9.243621626513629E-4,length=0.040769940161332945,location.rate_95%_HPD={0.6089697149275124,1.048525471806728},location.rate_median=0.8160049907200903,height_median=0.2986301369862759,location.set.prob={1.0},height_range={0.29863013698614205,0.2986301369864026},location.rate=0.8210190234927494,height_95%_HPD={0.2986301369862197,0.2986301369863316},default.rate_median=9.267216800386625E-4,length_median=0.03730376881491,location="North",location.prob=1.0,location.set={"North"},location.rate_range={0.4199263066583453,1.3782426490797912},height=0.29863013698619983]:0.03900627426659,84[&length_range={5.021303096098E-7,0.1394837529424},default.rate_95%_HPD={8.535417156658662E-4,9.999635770142521E-4},length_95%_HPD={5.021303096098E-7,0.03793991498055},default.rate_range={8.001584972796374E-4,9.999701183629223E-4},default.rate=9.243621626513629E-4,length=0.012677310162850453,location.rate_95%_HPD={0.6089697149275124,1.048525471806728},location.rate_median=0.8160049907200903,height_median=0.3287671232876618,location.set.prob={1.0},height_range={0.32876712328753105,0.32876712328778857},location.rate=0.8210190234927494,height_95%_HPD={0.3287671232876068,0.32876712328771807},default.rate_median=9.267216800386625E-4,length_median=0.008771178592274501,location="North",location.prob=1.0,location.set={"North"},location.rate_range={0.4199263066583453,1.3782426490797912},height=0.328767123287793]:0.008869287965207)[&length_range={9.069750410706E-7,0.06533987207348},default.rate_95%_HPD={8.50175801739091E-4,9.926574039535521E-4},length_95%_HPD={6.355989444429E-5,0.03791058018271},default.rate_range={8.220894112454816E-4,9.998995367625307E-4},default.rate=9.23099637142303E-4,length=0.012328675322375995,posterior=0.0125,location.rate_95%_HPD={0.6202238732912383,1.034982690230631},location.rate_median=0.8060957637485229,height_median=0.33491218645763,location.set.prob={1.0},height_range={0.3287827892658255,0.4094795114609439},location.rate=0.8158182568357508,height_95%_HPD={0.3287827892658255,0.35455598423516194},default.rate_median=9.215597662522499E-4,length_median=0.0091562982256525,location="North",location.prob=1.0,location.set={"North"},location.rate_range={0.5334829423853275,1.1807292216694227},height=0.3374836575679014]:1.140018434642E-4,((446[&length_range={4.327293848168E-4,0.1603666527874},default.rate_95%_HPD={8.535417156658662E-4,9.999635770142521E-4},length_95%_HPD={0.002955949955176,0.04243978064886},default.rate_range={8.001584972796374E-4,9.999701183629223E-4},default.rate=9.243621626513629E-4,length=0.02088261703307497,location.rate_95%_HPD={0.6089697149275124,1.048525471806728},location.rate_median=0.8160049907200903,height_median=0.273972602739832,location.set.prob={1.0},height_range={0.27397260273968205,0.2739726027399606},location.rate=0.8210190234927494,height_95%_HPD={0.27397260273977586,0.273972602739889},default.rate_median=9.267216800386625E-4,length_median=0.018978741408920002,location="North",location.prob=1.0,location.set={"North"},location.rate_range={0.4199263066583453,1.3782426490797912},height=0.27397260273975593]:0.02501938464064,(442[&length_range={4.327293848168E-4,0.1136126130773},default.rate_95%_HPD={8.535417156658662E-4,9.999635770142521E-4},length_95%_HPD={0.002922889439114,0.04229658195684},default.rate_range={8.001584972796374E-4,9.999701183629223E-4},default.rate=9.243621626513629E-4,length=0.02084788093240743,location.rate_95%_HPD={0.6089697149275124,1.048525471806728},location.rate_median=0.8160049907200903,height_median=0.27397260273983204,location.set.prob={1.0},height_range={0.27397260273968504,0.2739726027399606},location.rate=0.8210190234927494,height_95%_HPD={0.2739726027397753,0.2739726027398883},default.rate_median=9.267216800386625E-4,length_median=0.018980449677015,location="North",location.prob=1.0,location.set={"North"},location.rate_range={0.4199263066583453,1.3782426490797912},height=0.27397260273975677]:0.01794966756588,445[&length_range={4.431346845185E-4,0.1126731590598},default.rate_95%_HPD={8.535417156658662E-4,9.999635770142521E-4},length_95%_HPD={0.002603803198724,0.04273831707224},default.rate_range={8.001584972796374E-4,9.999701183629223E-4},default.rate=9.243621626513629E-4,length=0.021018408197489732,location.rate_95%_HPD={0.6089697149275124,1.048525471806728},location.rate_median=0.8160049907200903,height_median=0.27397260273983204,location.set.prob={1.0},height_range={0.27397260273968205,0.2739726027399606},location.rate=0.8210190234927494,height_95%_HPD={0.2739726027397759,0.2739726027398891},default.rate_median=9.267216800386625E-4,length_median=0.019064808082995002,location="North",location.prob=1.0,location.set={"North"},location.rate_range={0.4199263066583453,1.3782426490797912},height=0.27397260273975677]:0.01794966756588)[&length_range={9.056564370669E-7,0.07003222803422},default.rate_95%_HPD={8.527723663112874E-4,9.989577874930623E-4},length_95%_HPD={9.056564370669E-7,0.02718316452119},default.rate_range={8.001584972796374E-4,9.999322246495128E-4},default.rate=9.249379437163409E-4,length=0.009589363182843567,posterior=0.33316666666666667,location.rate_95%_HPD={0.5984149465654399,1.0378270082023977},location.rate_median=0.8152018272195545,height_median=0.29023239992300953,location.set.prob={1.0},height_range={0.2746332798475857,0.3449644031579281},location.rate=0.8210707076316468,height_95%_HPD={0.2765437169830829,0.30966227551568204},default.rate_median=9.271867174092131E-4,length_median=0.0070877664938455,location="North",location.prob=1.0,location.set={"North"},location.rate_range={0.4297017559594527,1.3782426490797912},height=0.2917129517439386]:0.00706971707476)[&length_range={8.643718982898E-5,0.1870149452737},default.rate_95%_HPD={8.534530328302333E-4,9.999701183629223E-4},length_95%_HPD={0.001415262202132,0.06478168664011},default.rate_range={8.001584972796374E-4,9.999701183629223E-4},default.rate=9.2435291411929E-4,length=0.029684126811912567,posterior=0.9888888888888889,location.rate_95%_HPD={0.6087647422925145,1.0485053770273742},location.rate_median=0.8160457447683102,height_median=0.299413575261096,location.set.prob={0.9999719101123595,2.808988764044944E-5},height_range={0.27645048301965924,0.386645761799689},location.rate=0.8210349166237209,height_95%_HPD={0.2809874843403883,0.32407565539985694},default.rate_median=9.267499860274538E-4,length_median=0.026337163229985,location="North",location.prob=0.9999719101123595,location.set={"North","Northeast"},location.rate_range={0.4199263066583453,1.3782426490797912},height=0.3010992367969853]:0.01706565869491,((437[&length_range={4.020736552152E-5,0.2057957184809},default.rate_95%_HPD={8.535417156658662E-4,9.999635770142521E-4},length_95%_HPD={8.363930354559E-4,0.06639448843342},default.rate_range={8.001584972796374E-4,9.999701183629223E-4},default.rate=9.243621626513629E-4,length=0.031143944207107085,location.rate_95%_HPD={0.6089697149275124,1.048525471806728},location.rate_median=0.8160049907200903,height_median=0.29315068493156093,location.set.prob={1.0},height_range={0.29315068493142205,0.2931506849316906},location.rate=0.8210190234927494,height_95%_HPD={0.29315068493150487,0.293150684931617},default.rate_median=9.267216800386625E-4,length_median=0.02811131176704,location="North",location.prob=1.0,location.set={"North"},location.rate_range={0.4199263066583453,1.3782426490797912},height=0.2931506849314962]:0.008440999410527,10[&length_range={1.657935556799E-4,0.1715334463124},default.rate_95%_HPD={8.535417156658662E-4,9.999635770142521E-4},length_95%_HPD={0.003772707484796,0.07342106095066},default.rate_range={8.001584972796374E-4,9.999701183629223E-4},default.rate=9.243621626513629E-4,length=0.03581209571015513,location.rate_95%_HPD={0.6089697149275124,1.048525471806728},location.rate_median=0.8160049907200903,height_median=0.282191780821904,location.set.prob={1.0},height_range={0.28219178082178153,0.28219178082203356},location.rate=0.8210190234927494,height_95%_HPD={0.2821917808218476,0.28219178082196006},default.rate_median=9.267216800386625E-4,length_median=0.032724177928845,location="North",location.prob=1.0,location.set={"North"},location.rate_range={0.4199263066583453,1.3782426490797912},height=0.28219178082181756]:0.01939990352018)[&length_range={3.243496816951E-5,0.1031332425668},default.rate_95%_HPD={8.576208036566978E-4,9.966120458249328E-4},length_95%_HPD={3.243496816951E-5,0.04516828661523},default.rate_range={8.008860514688848E-4,9.986727521009338E-4},default.rate=9.259205561120583E-4,length=0.015669577574952676,posterior=0.023055555555555555,location.rate_95%_HPD={0.6172702548010779,1.0510980965961318},location.rate_median=0.8147703624917868,height_median=0.31054961245973156,location.set.prob={1.0},height_range={0.29400935160289016,0.354809759339869},location.rate=0.8220165971725362,height_95%_HPD={0.2941437215642741,0.33404160843731034},default.rate_median=9.28089691674283E-4,length_median=0.01149548843475,location="North",location.prob=1.0,location.set={"North"},location.rate_range={0.5188508784915651,1.2305464497692875},height=0.3121784441514954]:7.826511057781E-4,95[&length_range={0.002041228811462,0.223984180191},default.rate_95%_HPD={8.535417156658662E-4,9.999635770142521E-4},length_95%_HPD={0.01625099489135,0.10521623976},default.rate_range={8.001584972796374E-4,9.999701183629223E-4},default.rate=9.243621626513629E-4,length=0.05958267199468278,location.rate_95%_HPD={0.6089697149275124,1.048525471806728},location.rate_median=0.8160049907200903,height_median=0.2575342465754601,location.set.prob={1.0},height_range={0.25753424657532853,0.257534246575572},location.rate=0.8210190234927494,height_95%_HPD={0.2575342465754019,0.2575342465755167},default.rate_median=9.267216800386625E-4,length_median=0.05707360529072,location="North",location.prob=1.0,location.set={"North"},location.rate_range={0.4199263066583453,1.3782426490797912},height=0.2575342465753331]:0.04484008887241)[&length_range={3.994979636662E-5,0.08078947394326},default.rate_95%_HPD={8.724718236149029E-4,9.979058858704797E-4},length_95%_HPD={3.994979636662E-5,0.04459661586624},default.rate_range={8.480402590918956E-4,9.979058858704797E-4},default.rate=9.344848226656102E-4,length=0.014278666385398354,posterior=0.0018333333333333333,location.rate_95%_HPD={0.6379962247667484,1.0433004138088404},location.rate_median=0.8152759234295288,height_median=0.3128094813906064,location.set.prob={1.0},height_range={0.2961082675584882,0.35462471681899377},location.rate=0.8314037191175168,height_95%_HPD={0.2961082675584882,0.3450829417171224},default.rate_median=9.389199992357456E-4,length_median=0.010426565440185,location="North",location.prob=1.0,location.set={"North"},location.rate_range={0.537219773709464,1.2230995673152998},height=0.3158616595447756]:0.01368331062752)[&length_range={0.009736399127241,0.02169276702095},default.rate_95%_HPD={8.675888606507031E-4,9.240088314718604E-4},length_95%_HPD={0.009736399127241,0.02169276702095},default.rate_range={8.675888606507031E-4,9.240088314718604E-4},default.rate=8.957988460612817E-4,length=0.0157145830740955,posterior=5.555555555555556E-5,location.rate_95%_HPD={0.6724542629348281,0.8778296954747076},location.rate_median=0.7751419792047678,height_median=0.31013583497230524,location.set.prob={1.0},height_range={0.30421402386923646,0.31605764607537395},location.rate=0.7751419792047678,height_95%_HPD={0.30421402386923646,0.31605764607537395},default.rate_median=8.957988460612817E-4,length_median=0.0157145830740955,location="North",location.prob=1.0,location.set={"North"},location.rate_range={0.6724542629348281,0.8778296954747076},height=0.31013583497230524]:0.02169276702095)[&default.rate=9.240088314718604E-4,length=0.02716584233001,posterior=2.777777777777778E-5,location="North",location.prob=1.0,location.set={"North"},location.set.prob={1.0},height=0.3377504130963239,location.rate=0.6724542629348281]:0.02716584233001)[&default.rate=9.240088314718604E-4,length=0.004350963145499,posterior=2.777777777777778E-5,location="North",location.prob=1.0,location.set={"North"},location.set.prob={1.0},height=0.36491625542633394,location.rate=0.6724542629348281]:0.004350963145499,((((578[&length_range={0.02932839126776,0.2777694160008},default.rate_95%_HPD={8.535417156658662E-4,9.999635770142521E-4},length_95%_HPD={0.06742131548997,0.203219782333},default.rate_range={8.001584972796374E-4,9.999701183629223E-4},default.rate=9.243621626513629E-4,length=0.1304887044406815,location.rate_95%_HPD={0.6089697149275124,1.048525471806728},location.rate_median=0.8160049907200903,height_median=0.10136986301381501,location.set.prob={1.0},height_range={0.1013698630136588,0.101369863013959},location.rate=0.8210190234927494,height_95%_HPD={0.10136986301373246,0.1013698630138904},default.rate_median=9.267216800386625E-4,length_median=0.1259038741608,location="Southeast",location.prob=1.0,location.set={"Southeast"},location.rate_range={0.4199263066583453,1.3782426490797912},height=0.1013698630138153]:0.2439919767546,((19[&length_range={1.450181189205E-5,0.2002627762275},default.rate_95%_HPD={8.535417156658662E-4,9.999635770142521E-4},length_95%_HPD={1.826015551052E-4,0.07147780889256},default.rate_range={8.001584972796374E-4,9.999701183629223E-4},default.rate=9.243621626513629E-4,length=0.03426103167705569,location.rate_95%_HPD={0.6089697149275124,1.048525471806728},location.rate_median=0.8160049907200903,height_median=0.282191780821904,location.set.prob={1.0},height_range={0.28219178082177004,0.28219178082202157},location.rate=0.8210190234927494,height_95%_HPD={0.2821917808218485,0.2821917808219614},default.rate_median=9.267216800386625E-4,length_median=0.03139634734299,location="North",location.prob=1.0,location.set={"North"},location.rate_range={0.4199263066583453,1.3782426490797912},height=0.2821917808218167]:0.01419934139454,440[&length_range={0.03142011415633,0.3830970151382},default.rate_95%_HPD={8.535417156658662E-4,9.999635770142521E-4},length_95%_HPD={0.07036268722813,0.2019547887111},default.rate_range={8.001584972796374E-4,9.999701183629223E-4},default.rate=9.243621626513629E-4,length=0.14083645232487377,location.rate_95%_HPD={0.6089697149275124,1.048525471806728},location.rate_median=0.8160049907200903,height_median=0.1726027397260167,location.set.prob={1.0},height_range={0.17260273972588325,0.17260273972618007},location.rate=0.8210190234927494,height_95%_HPD={0.17260273972593687,0.17260273972609608},default.rate_median=9.267216800386625E-4,length_median=0.14067076404265,location="North",location.prob=1.0,location.set={"North"},location.rate_range={0.4199263066583453,1.3782426490797912},height=0.17260273972609472]:0.1237883824904)[&length_range={4.42652598609E-6,0.09647766017601},default.rate_95%_HPD={8.480040218443583E-4,9.963527817614566E-4},length_95%_HPD={4.42652598609E-6,0.04622813392869},default.rate_range={8.034104940780783E-4,9.99815579339809E-4},default.rate=9.238752337075536E-4,length=0.016874215281636556,posterior=0.021694444444444443,location.rate_95%_HPD={0.5982519088938462,1.046088579362454},location.rate_median=0.8105409446681359,height_median=0.3031070050512192,location.set.prob={0.998719590268886,0.0012804097311139564},height_range={0.282793278761133,0.3584252261269266},location.rate=0.8151590518189167,height_95%_HPD={0.2836860750695653,0.33299110869771753},default.rate_median=9.265841616653424E-4,length_median=0.01312243366596,location="North",location.prob=0.998719590268886,location.set={"North","Northeast"},location.rate_range={0.5027513592089833,1.257780660754477},height=0.30548678154199194]:0.001520482963055,5[&length_range={8.571301646221E-8,0.1436007432188},default.rate_95%_HPD={8.535417156658662E-4,9.999635770142521E-4},length_95%_HPD={8.571301646221E-8,0.04924691232671},default.rate_range={8.001584972796374E-4,9.999701183629223E-4},default.rate=9.243621626513629E-4,length=0.01885736379833646,location.rate_95%_HPD={0.6089697149275124,1.048525471806728},location.rate_median=0.8160049907200903,height_median=0.29315068493156105,location.set.prob={1.0},height_range={0.29315068493142704,0.29315068493169055},location.rate=0.8210190234927494,height_95%_HPD={0.2931506849315048,0.293150684931617},default.rate_median=9.267216800386625E-4,length_median=0.015157130018094999,location="North",location.prob=1.0,location.set={"North"},location.rate_range={0.4199263066583453,1.3782426490797912},height=0.2931506849314964]:0.004760920247936)[&length_range={2.872112341177E-4,0.09356216221012},default.rate_95%_HPD={8.551752666387633E-4,9.939245249742385E-4},length_95%_HPD={2.872112341177E-4,0.04745023458894},default.rate_range={8.276972769202646E-4,9.94709444055598E-4},default.rate=9.260319557272102E-4,length=0.017840432465925458,posterior=0.002111111111111111,location.rate_95%_HPD={0.6499495380433924,1.0535267081914095},location.rate_median=0.8274592871009918,height_median=0.3075053696111124,location.set.prob={1.0},height_range={0.2932856909561658,0.333830010751529},location.rate=0.8443656345521623,height_95%_HPD={0.2945155465756231,0.326217966725904},default.rate_median=9.280229553309057E-4,length_median=0.01401284406551,location="North",location.prob=1.0,location.set={"North"},location.rate_range={0.5027513592089833,1.257780660754477},height=0.308645792636366]:0.04745023458894)[&length_range={3.87561727559E-4,0.01460004709851},default.rate_95%_HPD={9.240088314718604E-4,9.503614561504116E-4},length_95%_HPD={3.87561727559E-4,0.01460004709851},default.rate_range={9.240088314718604E-4,9.503614561504116E-4},default.rate=9.331908102688757E-4,length=0.005538594510701334,posterior=8.333333333333333E-5,location.rate_95%_HPD={0.6724542629348281,0.8890235859861929},location.rate_median=0.7783919873467515,height_median=0.3383033446445603,location.set.prob={1.0},height_range={0.3007414693264916,0.34536183976842194},location.rate=0.7799566120892575,height_95%_HPD={0.3007414693264916,0.34536183976842194},default.rate_median=9.25202143184355E-4,length_median=0.001628174706035,location="North",location.prob=1.0,location.set={"North"},location.rate_range={0.6724542629348281,0.8890235859861929},height=0.32813555124649124]:0.001628174706035,3[&length_range={1.193889430494E-4,0.1706436724128},default.rate_95%_HPD={8.535417156658662E-4,9.999635770142521E-4},length_95%_HPD={0.001446303389659,0.06733709291462},default.rate_range={8.001584972796374E-4,9.999701183629223E-4},default.rate=9.243621626513629E-4,length=0.03132229928998186,location.rate_95%_HPD={0.6089697149275124,1.048525471806728},location.rate_median=0.8160049907200903,height_median=0.29315068493156105,location.set.prob={1.0},height_range={0.29315068493142704,0.29315068493168356},location.rate=0.8210190234927494,height_95%_HPD={0.29315068493150587,0.293150684931618},default.rate_median=9.267216800386625E-4,length_median=0.028346165572994998,location="North",location.prob=1.0,location.set={"North"},location.rate_range={0.4199263066583453,1.3782426490797912},height=0.293150684931496]:0.05383932954291)[&default.rate=9.240088314718604E-4,length=0.009194012579444,posterior=2.777777777777778E-5,location="North",location.prob=1.0,location.set={"North"},location.set.prob={1.0},height=0.346990014474457,location.rate=0.6724542629348281]:0.009194012579444,20[&length_range={4.274202229228E-4,0.2211859881563},default.rate_95%_HPD={8.535417156658662E-4,9.999635770142521E-4},length_95%_HPD={0.00606969167618,0.0834341397312},default.rate_range={8.001584972796374E-4,9.999701183629223E-4},default.rate=9.243621626513629E-4,length=0.043349325354341973,location.rate_95%_HPD={0.6089697149275124,1.048525471806728},location.rate_median=0.8160049907200903,height_median=0.29041095890420354,location.set.prob={1.0},height_range={0.2904109589040821,0.2904109589043346},location.rate=0.8210190234927494,height_95%_HPD={0.29041095890414687,0.29041095890425905},default.rate_median=9.267216800386625E-4,length_median=0.040541435857875,location="North",location.prob=1.0,location.set={"North"},location.rate_range={0.4199263066583453,1.3782426490797912},height=0.29041095890414487]:0.06577306814971)[&default.rate=9.240088314718604E-4,length=0.002791109622622,posterior=2.777777777777778E-5,location="North",location.prob=1.0,location.set={"North"},location.set.prob={1.0},height=0.35618402705390095,location.rate=0.6724542629348281]:0.002791109622622,(75[&length_range={5.670545430588E-4,0.2487754297142},default.rate_95%_HPD={8.535417156658662E-4,9.999635770142521E-4},length_95%_HPD={0.004462063035268,0.07529514328627},default.rate_range={8.001584972796374E-4,9.999701183629223E-4},default.rate=9.243621626513629E-4,length=0.03642327855526148,location.rate_95%_HPD={0.6089697149275124,1.048525471806728},location.rate_median=0.8160049907200903,height_median=0.32328767123294694,location.set.prob={1.0},height_range={0.3232876712328221,0.3232876712330627},location.rate=0.8210190234927494,height_95%_HPD={0.32328767123289176,0.3232876712330033},default.rate_median=9.267216800386625E-4,length_median=0.03279719696552,location="North",location.prob=1.0,location.set={"North"},location.rate_range={0.4199263066583453,1.3782426490797912},height=0.32328767123306823]:0.03431635718074,70[&length_range={7.024805611655E-7,0.1545676223453},default.rate_95%_HPD={8.535417156658662E-4,9.999635770142521E-4},length_95%_HPD={7.024805611655E-7,0.03746289319977},default.rate_range={8.001584972796374E-4,9.999701183629223E-4},default.rate=9.243621626513629E-4,length=0.01269917498032133,location.rate_95%_HPD={0.6089697149275124,1.048525471806728},location.rate_median=0.8160049907200903,height_median=0.3315068493150193,location.set.prob={1.0},height_range={0.33150684931489405,0.33150684931513763},location.rate=0.8210190234927494,height_95%_HPD={0.33150684931496366,0.3315068493150746},default.rate_median=9.267216800386625E-4,length_median=0.0088732450255525,location="North",location.prob=1.0,location.set={"North"},location.rate_range={0.4199263066583453,1.3782426490797912},height=0.33150684931515473]:0.02609717909867)[&length_range={3.266905458987E-6,0.08797645708304},default.rate_95%_HPD={8.58743177268252E-4,9.975673933088124E-4},length_95%_HPD={3.266905458987E-6,0.03630160842674},default.rate_range={8.1762356566819E-4,9.99265657724871E-4},default.rate=9.294918663397318E-4,length=0.012693602424461587,posterior=0.010194444444444445,location.rate_95%_HPD={0.5967246651336957,1.0476265447587663},location.rate_median=0.8290496930140808,height_median=0.34205020677753817,location.set.prob={1.0},height_range={0.33153182035241413,0.39269224792815727},location.rate=0.8318592123770678,height_95%_HPD={0.33153182035241413,0.3639418873587771},default.rate_median=9.332264634921957E-4,length_median=0.009785194403937,location="North",location.prob=1.0,location.set={"North"},location.rate_range={0.51868280939806,1.1750478721600068},height=0.3442531596808423]:0.001371108262855)[&default.rate=9.240088314718604E-4,length=0.01029208189531,posterior=2.777777777777778E-5,location="North",location.prob=1.0,location.set={"North"},location.set.prob={1.0},height=0.3589751366765229,location.rate=0.6724542629348281]:0.01029208189531)[&default.rate=9.240088314718604E-4,length=0.019686250696,posterior=2.777777777777778E-5,location="North",location.prob=1.0,location.set={"North"},location.set.prob={1.0},height=0.369267218571833,location.rate=0.6724542629348281]:0.019686250696,(8[&length_range={3.764225632201E-4,0.1797239898678},default.rate_95%_HPD={8.535417156658662E-4,9.999635770142521E-4},length_95%_HPD={0.002099222591593,0.04628998379528},default.rate_range={8.001584972796374E-4,9.999701183629223E-4},default.rate=9.243621626513629E-4,length=0.022035205592737857,location.rate_95%_HPD={0.6089697149275124,1.048525471806728},location.rate_median=0.8160049907200903,height_median=0.2904109589042034,location.set.prob={1.0},height_range={0.2904109589040641,0.2904109589043253},location.rate=0.8210190234927494,height_95%_HPD={0.2904109589041488,0.2904109589042611},default.rate_median=9.267216800386625E-4,length_median=0.019537385202195,location="North",location.prob=1.0,location.set={"North"},location.rate_range={0.4199263066583453,1.3782426490797912},height=0.29041095890414426]:0.0315868549151,(422[&length_range={3.210937860471E-4,0.1436988156311},default.rate_95%_HPD={8.535417156658662E-4,9.999635770142521E-4},length_95%_HPD={0.007398395030707,0.06207884708419},default.rate_range={8.001584972796374E-4,9.999701183629223E-4},default.rate=9.243621626513629E-4,length=0.03319652336138745,location.rate_95%_HPD={0.6089697149275124,1.048525471806728},location.rate_median=0.8160049907200903,height_median=0.2712328767124743,location.set.prob={1.0},height_range={0.2712328767123431,0.2712328767125967},location.rate=0.8210190234927494,height_95%_HPD={0.271232876712418,0.27123287671252905},default.rate_median=9.267216800386625E-4,length_median=0.03120356792245,location="Northeast",location.prob=1.0,location.set={"Northeast"},location.rate_range={0.4199263066583453,1.3782426490797912},height=0.27123287671240126]:0.02328279835258,18[&length_range={1.486236164749E-6,0.1150458306409},default.rate_95%_HPD={8.535417156658662E-4,9.999635770142521E-4},length_95%_HPD={1.486236164749E-6,0.04123773634666},default.rate_range={8.001584972796374E-4,9.999701183629223E-4},default.rate=9.243621626513629E-4,length=0.019218133929982756,location.rate_95%_HPD={0.6089697149275124,1.048525471806728},location.rate_median=0.8160049907200903,height_median=0.2849315068492612,location.set.prob={1.0},height_range={0.28493150684912305,0.2849315068493857},location.rate=0.8210190234927494,height_95%_HPD={0.2849315068492059,0.28493150684931806},default.rate_median=9.267216800386625E-4,length_median=0.01772197714187,location="North",location.prob=1.0,location.set={"North"},location.rate_range={0.4199263066583453,1.3782426490797912},height=0.2849315068491712]:0.009584168215791)[&length_range={6.070805465219E-6,0.1169548150527},default.rate_95%_HPD={8.546503625306627E-4,9.99431202765129E-4},length_95%_HPD={9.959826969996E-6,0.03776064781884},default.rate_range={8.008860514688848E-4,9.999667935320232E-4},default.rate=9.255663541641246E-4,length=0.015416051396925163,posterior=0.35430555555555554,location.rate_95%_HPD={0.6237745216720284,1.0611101906700373},location.rate_median=0.8217966777497009,height_median=0.2972450399616085,location.set.prob={0.9899647197177578,0.010035280282242258},height_range={0.28493299308537595,0.35806117986871144},location.rate=0.8272653398766933,height_95%_HPD={0.28493299308537595,0.31714959907815277},default.rate_median=9.276767662652349E-4,length_median=0.01302063018505,location="North",location.prob=0.9899647197177578,location.set={"North","Northeast"},location.rate_range={0.45606580949699044,1.257784081101854},height=0.29885540689538137]:0.02748213875425)[&length_range={1.93762309178E-5,0.1766330934078},default.rate_95%_HPD={8.538960871505223E-4,9.99431202765129E-4},length_95%_HPD={8.010216248966E-5,0.0589302948151},default.rate_range={8.008860514688848E-4,9.999667935320232E-4},default.rate=9.256504598975781E-4,length=0.025723559736868663,posterior=0.5033611111111111,location.rate_95%_HPD={0.6088009944405377,1.0502501779698865},location.rate_median=0.8210542438549887,height_median=0.3129989735901898,location.set.prob={0.9852105292202417,0.014789470779758292},height_range={0.2912440274250996,0.4002434516670569},location.rate=0.8265577526047693,height_95%_HPD={0.2954283349647,0.33776905569839716},default.rate_median=9.280814954947674E-4,length_median=0.02218624071893,location="North",location.prob=0.9852105292202417,location.set={"North","Northeast"},location.rate_range={0.45606580949699044,1.3782426490797912},height=0.3146243100737018]:0.06695565544854)[&default.rate=9.240088314718604E-4,length=0.01379401961025,posterior=2.777777777777778E-5,location="North",location.prob=1.0,location.set={"North"},location.set.prob={1.0},height=0.3889534692678329,location.rate=0.6724542629348281]:0.01379401961025,((81[&length_range={0.02191917713625,0.1393517671832},default.rate_95%_HPD={8.535417156658662E-4,9.999635770142521E-4},length_95%_HPD={0.02213352518055,0.05690540237544},default.rate_range={8.001584972796374E-4,9.999701183629223E-4},default.rate=9.243621626513629E-4,length=0.03549348198487484,location.rate_95%_HPD={0.6089697149275124,1.048525471806728},location.rate_median=0.8160049907200903,height_median=0.34792274870869705,location.set.prob={1.0},height_range={0.34792274870857504,0.34792274870881573},location.rate=0.8210190234927494,height_95%_HPD={0.3479227487086406,0.3479227487087526},default.rate_median=9.267216800386625E-4,length_median=0.0326728903633,location="North",location.prob=1.0,location.set={"North"},location.rate_range={0.4199263066583453,1.3782426490797912},height=0.3479227487086932]:0.0278049567129,93[&length_range={6.125363878473E-5,0.138458470354},default.rate_95%_HPD={8.535417156658662E-4,9.999635770142521E-4},length_95%_HPD={2.756016830809E-4,0.03504747887798},default.rate_range={8.001584972796374E-4,9.999701183629223E-4},default.rate=9.243621626513629E-4,length=0.013636417934994717,location.rate_95%_HPD={0.6089697149275124,1.048525471806728},location.rate_median=0.8160049907200903,height_median=0.36978067220616107,location.set.prob={1.0},height_range={0.36978067220603894,0.3697806722062771},location.rate=0.8210190234927494,height_95%_HPD={0.3697806722061059,0.3697806722062174},default.rate_median=9.267216800386625E-4,length_median=0.010814966865835,location="North",location.prob=1.0,location.set={"North"},location.rate_range={0.4199263066583453,1.3782426490797912},height=0.3697806722063374]:0.005947033215436)[&length_range={7.190831807208E-4,0.2397731538545},default.rate_95%_HPD={8.535417156658662E-4,9.999635770142521E-4},length_95%_HPD={0.002894570207697,0.09447720903339},default.rate_range={8.001584972796374E-4,9.999701183629223E-4},default.rate=9.243639991261973E-4,length=0.04130657487490765,posterior=0.9999722222222223,location.rate_95%_HPD={0.6089697149275124,1.048525471806728},location.rate_median=0.816007156662285,height_median=0.380595179482039,location.set.prob={1.0},height_range={0.3698419258449892,0.48727451589193393},location.rate=0.8210218841102772,height_95%_HPD={0.3700599924557058,0.4048281510840994},default.rate_median=9.267250490278475E-4,length_median=0.03545619508444,location="North",location.prob=1.0,location.set={"North"},location.rate_range={0.4199263066583453,1.3782426490797912},height=0.38341362276560564]:0.02271531706402,((63[&length_range={1.72910785408E-4,0.2181648068292},default.rate_95%_HPD={8.535417156658662E-4,9.999635770142521E-4},length_95%_HPD={0.002620538044583,0.07272493050159},default.rate_range={8.001584972796374E-4,9.999701183629223E-4},default.rate=9.243621626513629E-4,length=0.034115104181552294,location.rate_95%_HPD={0.6089697149275124,1.048525471806728},location.rate_median=0.8160049907200903,height_median=0.323287671232947,location.set.prob={1.0},height_range={0.3232876712328132,0.323287671233058},location.rate=0.8210190234927494,height_95%_HPD={0.32328767123289176,0.32328767123300317},default.rate_median=9.267216800386625E-4,length_median=0.030511694939,location="North",location.prob=1.0,location.set={"North"},location.rate_range={0.4199263066583453,1.3782426490797912},height=0.3232876712330683]:0.03959383790219,((54[&length_range={8.884911614215E-7,0.1387399299425},default.rate_95%_HPD={8.535417156658662E-4,9.999635770142521E-4},length_95%_HPD={8.884911614215E-7,0.03760751531512},default.rate_range={8.001584972796374E-4,9.999701183629223E-4},default.rate=9.243621626513629E-4,length=0.01284692574838954,location.rate_95%_HPD={0.6089697149275124,1.048525471806728},location.rate_median=0.8160049907200903,height_median=0.3260273972603045,location.set.prob={1.0},height_range={0.32602739726016905,0.32602739726042373},location.rate=0.8210190234927494,height_95%_HPD={0.32602739726024865,0.3260273972603597},default.rate_median=9.267216800386625E-4,length_median=0.0090958909560565,location="North",location.prob=1.0,location.set={"North"},location.rate_range={0.4199263066583453,1.3782426490797912},height=0.3260273972604309]:0.0164807687799,17[&length_range={1.316370769944E-5,0.2257499925346},default.rate_95%_HPD={8.535417156658662E-4,9.999635770142521E-4},length_95%_HPD={0.00142983286883,0.06436915544517},default.rate_range={8.001584972796374E-4,9.999701183629223E-4},default.rate=9.243621626513629E-4,length=0.029060751893331162,location.rate_95%_HPD={0.6089697149275124,1.048525471806728},location.rate_median=0.8160049907200903,height_median=0.3013698630138605,location.set.prob={1.0},height_range={0.3013698630137276,0.3013698630139836},location.rate=0.8210190234927494,height_95%_HPD={0.30136986301380364,0.30136986301391544},default.rate_median=9.267216800386625E-4,length_median=0.026228485709215,location="North",location.prob=1.0,location.set={"North"},location.rate_range={0.4199263066583453,1.3782426490797912},height=0.30136986301385876]:0.04113830302634)[&length_range={2.529503619059E-5,0.07191835120406},default.rate_95%_HPD={8.528019564585196E-4,9.986115498428756E-4},length_95%_HPD={2.529503619059E-5,0.03438640188173},default.rate_range={8.052155193387482E-4,9.986115498428756E-4},default.rate=9.236219598413828E-4,length=0.012625769030220831,posterior=0.011916666666666667,location.rate_95%_HPD={0.6130871876352406,1.0150701223026937},location.rate_median=0.805029639096306,height_median=0.3311325607910976,location.set.prob={1.0},height_range={0.32604207892852055,0.3784749311170188},location.rate=0.808593748972655,height_95%_HPD={0.32604207892852055,0.34877519030477605},default.rate_median=9.262681938999979E-4,length_median=0.009123120715444,location="North",location.prob=1.0,location.set={"North"},location.rate_range={0.5362047785885247,1.221092917226202},height=0.3334502705714205]:0.003641452556734,150[&length_range={0.001810975435539,0.2196090708232},default.rate_95%_HPD={8.535417156658662E-4,9.999635770142521E-4},length_95%_HPD={0.00783361737536,0.07411445131999},default.rate_range={8.001584972796374E-4,9.999701183629223E-4},default.rate=9.243621626513629E-4,length=0.040161073383864085,location.rate_95%_HPD={0.6089697149275124,1.048525471806728},location.rate_median=0.8160049907200903,height_median=0.293150684931561,location.set.prob={1.0},height_range={0.29315068493143437,0.293150684931668},location.rate=0.8210190234927494,height_95%_HPD={0.2931506849315069,0.2931506849316139},default.rate_median=9.267216800386625E-4,length_median=0.037234157249885,location="Northeast",location.prob=1.0,location.set={"Northeast"},location.rate_range={0.4199263066583453,1.3782426490797912},height=0.2931506849314963]:0.05299893366538)[&default.rate=9.240088314718604E-4,length=0.0167318905382,posterior=2.777777777777778E-5,location="North",location.prob=1.0,location.set={"North"},location.set.prob={1.0},height=0.34614961859692195,location.rate=0.6724542629348281]:0.0167318905382)[&default.rate=9.240088314718604E-4,length=0.009266275907111,posterior=2.777777777777778E-5,location="North",location.prob=1.0,location.set={"North"},location.set.prob={1.0},height=0.36288150913512196,location.rate=0.6724542629348281]:0.009266275907111,34[&length_range={5.556791893291E-7,0.1511262490204},default.rate_95%_HPD={8.535417156658662E-4,9.999635770142521E-4},length_95%_HPD={5.556791893291E-7,0.03392381058071},default.rate_range={8.001584972796374E-4,9.999701183629223E-4},default.rate=9.243621626513629E-4,length=0.011037029871237043,location.rate_95%_HPD={0.6089697149275124,1.048525471806728},location.rate_median=0.8160049907200903,height_median=0.3697806722061612,location.set.prob={1.0},height_range={0.36978067220603306,0.3697806722062817},location.rate=0.8210190234927494,height_95%_HPD={0.36978067220610755,0.36978067220621713},default.rate_median=9.267216800386625E-4,length_median=0.0075410823746905,location="North",location.prob=1.0,location.set={"North"},location.rate_range={0.4199263066583453,1.3782426490797912},height=0.3697806722063378]:0.002367112836083)[&default.rate=9.240088314718604E-4,length=0.02629523744337,posterior=2.777777777777778E-5,location="North",location.prob=1.0,location.set={"North"},location.set.prob={1.0},height=0.37214778504223295,location.rate=0.6724542629348281]:0.02629523744337)[&default.rate=9.240088314718604E-4,length=0.00430446639248,posterior=2.777777777777778E-5,location="North",location.prob=1.0,location.set={"North"},location.set.prob={1.0},height=0.3984430224856029,location.rate=0.6724542629348281]:0.00430446639248)[&default.rate=9.240088314718604E-4,length=0.002373887359114,posterior=2.777777777777778E-5,location="North",location.prob=1.0,location.set={"North"},location.set.prob={1.0},height=0.4027474888780829,location.rate=0.6724542629348281]:0.002373887359114)[&default.rate=9.240088314718604E-4,length=0.008345066635929,posterior=2.777777777777778E-5,location="North",location.prob=1.0,location.set={"North"},location.set.prob={1.0},height=0.40512137623719696,location.rate=0.6724542629348281]:0.008345066635929,((((88[&length_range={3.628120765525E-5,0.1943130929625},default.rate_95%_HPD={8.535417156658662E-4,9.999635770142521E-4},length_95%_HPD={4.160880736719E-4,0.05482445012963},default.rate_range={8.001584972796374E-4,9.999701183629223E-4},default.rate=9.243621626513629E-4,length=0.023529779284640246,location.rate_95%_HPD={0.6089697149275124,1.048525471806728},location.rate_median=0.8160049907200903,height_median=0.34519050827157105,location.set.prob={1.0},height_range={0.3451905082714384,0.3451905082716947},location.rate=0.8210190234927494,height_95%_HPD={0.34519050827151565,0.34519050827162634},default.rate_median=9.267216800386625E-4,length_median=0.02016994655519,location="North",location.prob=1.0,location.set={"North"},location.rate_range={0.4199263066583453,1.3782426490797912},height=0.3451905082714178]:0.002584854934101,(((((((((((207[&length_range={0.007576406466337,0.261639225748},default.rate_95%_HPD={8.535417156658662E-4,9.999635770142521E-4},length_95%_HPD={0.06417458174611,0.1923093614409},default.rate_range={8.001584972796374E-4,9.999701183629223E-4},default.rate=9.243621626513629E-4,length=0.12900601455055877,location.rate_95%_HPD={0.6089697149275124,1.048525471806728},location.rate_median=0.8160049907200903,height_median=0.01643835616437178,location.set.prob={1.0},height_range={0.016438356164206858,0.016438356164507395},location.rate=0.8210190234927494,height_95%_HPD={0.01643835616429279,0.01643835616445144},default.rate_median=9.267216800386625E-4,length_median=0.12936309560929998,location="CentreWest",location.prob=1.0,location.set={"CentreWest"},location.rate_range={0.4199263066583453,1.3782426490797912},height=0.01643835616437168]:0.1041348774017,(262[&length_range={0.03853791085953,0.2823306381778},default.rate_95%_HPD={8.535417156658662E-4,9.999635770142521E-4},length_95%_HPD={0.08545132621269,0.2027355800034},default.rate_range={8.001584972796374E-4,9.999701183629223E-4},default.rate=9.243621626513629E-4,length=0.1416619978834458,location.rate_95%_HPD={0.6089697149275124,1.048525471806728},location.rate_median=0.8160049907200903,height_median=0.016438356164371837,location.set.prob={1.0},height_range={0.016438356164204082,0.016438356164519163},location.rate=0.8210190234927494,height_95%_HPD={0.016438356164290513,0.01643835616445255},default.rate_median=9.267216800386625E-4,length_median=0.14109613595554998,location="CentreWest",location.prob=1.0,location.set={"CentreWest"},location.rate_range={0.4199263066583453,1.3782426490797912},height=0.016438356164371774]:0.08899066512697,198[&length_range={4.346599855257E-4,0.251657453894},default.rate_95%_HPD={8.535417156658662E-4,9.999635770142521E-4},length_95%_HPD={0.01400404046011,0.1582477382656},default.rate_range={8.001584972796374E-4,9.999701183629223E-4},default.rate=9.243621626513629E-4,length=0.09085443821266898,location.rate_95%_HPD={0.6089697149275124,1.048525471806728},location.rate_median=0.8160049907200903,height_median=0.016438356164371892,location.set.prob={1.0},height_range={0.016438356164204082,0.016438356164515944},location.rate=0.8210190234927494,height_95%_HPD={0.016438356164299894,0.01643835616444478},default.rate_median=9.267216800386625E-4,length_median=0.09233534765266,location="CentreWest",location.prob=1.0,location.set={"CentreWest"},location.rate_range={0.4199263066583453,1.3782426490797912},height=0.01643835616437171]:0.08899066512697)[&length_range={1.055021521862E-5,0.1193736971802},default.rate_95%_HPD={8.521739812842782E-4,9.960934780425062E-4},length_95%_HPD={1.590311804575E-5,0.0654464987246},default.rate_range={8.028775755791445E-4,9.997083260366586E-4},default.rate=9.239357300904622E-4,length=0.024564619941684716,posterior=0.038,location.rate_95%_HPD={0.5995563298456923,1.0566996537500104},location.rate_median=0.8163852793356337,height_median=0.12437218991489515,location.set.prob={1.0},height_range={0.054976267023863046,0.2041837099889725},location.rate=0.8222753944846372,height_95%_HPD={0.07635563275210688,0.177140962440968},default.rate_median=9.262054577490488E-4,length_median=0.018804921589235,location="CentreWest",location.prob=1.0,location.set={"CentreWest"},location.rate_range={0.48851760814835044,1.2305464497692875},height=0.12422748516745231]:0.01514421227473)[&length_range={3.005764024414E-5,0.07531500566083},default.rate_95%_HPD={8.55489254680553E-4,9.986304983019736E-4},length_95%_HPD={3.005764024414E-5,0.05125276240206},default.rate_range={8.105035730204907E-4,9.997083260366586E-4},default.rate=9.246931162493885E-4,length=0.01896830919816124,posterior=0.0085,location.rate_95%_HPD={0.6275293851940602,1.0389125023560601},location.rate_median=0.8125489183618215,height_median=0.13803267750740622,location.set.prob={1.0},height_range={0.07021284779239412,0.19779909065356416},location.rate=0.8181997214780953,height_95%_HPD={0.09179932448963035,0.18630495734788222},default.rate_median=9.269213803164197E-4,length_median=0.01446781551931,location="CentreWest",location.prob=1.0,location.set={"CentreWest"},location.rate_range={0.5715361310888322,1.1279948303795087},height=0.13884593872148657]:0.01569457422343,254[&length_range={4.346599855257E-4,0.2402757436996},default.rate_95%_HPD={8.535417156658662E-4,9.999635770142521E-4},length_95%_HPD={0.01339726650867,0.1640187815718},default.rate_range={8.001584972796374E-4,9.999701183629223E-4},default.rate=9.243621626513629E-4,length=0.09553493483811874,location.rate_95%_HPD={0.6089697149275124,1.048525471806728},location.rate_median=0.8160049907200903,height_median=0.016438356164371892,location.set.prob={1.0},height_range={0.01643835616422895,0.016438356164510615},location.rate=0.8210190234927494,height_95%_HPD={0.01643835616429834,0.016438356164445223},default.rate_median=9.267216800386625E-4,length_median=0.098364636656475,location="CentreWest",location.prob=1.0,location.set={"CentreWest"},location.rate_range={0.4199263066583453,1.3782426490797912},height=0.01643835616437168]:0.1198294516251)[&length_range={3.499375096583E-6,0.08663987481198},default.rate_95%_HPD={8.5595322712177E-4,9.955933709240908E-4},length_95%_HPD={3.499375096583E-6,0.06051750842711},default.rate_range={8.003536937556437E-4,9.981640388738874E-4},default.rate=9.227996880048233E-4,length=0.020070958734922924,posterior=0.011805555555555555,location.rate_95%_HPD={0.6232647261206062,1.0572911978385273},location.rate_median=0.82144274930681,height_median=0.14112630879517046,location.set.prob={1.0},height_range={0.08405333364453893,0.2195427859285038},location.rate=0.8238421591153637,height_95%_HPD={0.10542834798557504,0.191082927525966},default.rate_median=9.240306200404432E-4,length_median=0.01510003412768,location="CentreWest",location.prob=1.0,location.set={"CentreWest"},location.rate_range={0.5568900512674858,1.212641068344743},height=0.14274615397546603]:0.08142384312078,((204[&length_range={0.01449967676521,0.2519812872393},default.rate_95%_HPD={8.535417156658662E-4,9.999635770142521E-4},length_95%_HPD={0.04737313760939,0.158262886224},default.rate_range={8.001584972796374E-4,9.999701183629223E-4},default.rate=9.243621626513629E-4,length=0.1011057350632556,location.rate_95%_HPD={0.6089697149275124,1.048525471806728},location.rate_median=0.8160049907200903,height_median=0.016438356164371726,location.set.prob={1.0},height_range={0.016438356164228618,0.01643835616452377},location.rate=0.8210190234927494,height_95%_HPD={0.016438356164296786,0.016438356164443335},default.rate_median=9.267216800386625E-4,length_median=0.09989190339469001,location="CentreWest",location.prob=1.0,location.set={"CentreWest"},location.rate_range={0.4199263066583453,1.3782426490797912},height=0.01643835616437165]:0.09445547823957,210[&length_range={0.01449967676521,0.2263750552162},default.rate_95%_HPD={8.535417156658662E-4,9.999635770142521E-4},length_95%_HPD={0.0473555256071,0.1578439789665},default.rate_range={8.001584972796374E-4,9.999701183629223E-4},default.rate=9.243621626513629E-4,length=0.10096792439097405,location.rate_95%_HPD={0.6089697149275124,1.048525471806728},location.rate_median=0.8160049907200903,height_median=0.01643835616437178,location.set.prob={1.0},height_range={0.016438356164228618,0.01643835616452377},location.rate=0.8210190234927494,height_95%_HPD={0.016438356164298007,0.016438356164444168},default.rate_median=9.267216800386625E-4,length_median=0.09978943975775001,location="CentreWest",location.prob=1.0,location.set={"CentreWest"},location.rate_range={0.4199263066583453,1.3782426490797912},height=0.016438356164371577]:0.09445547823957)[&length_range={7.567258213811E-5,0.1715069964198},default.rate_95%_HPD={8.53141061698921E-4,9.998614271861084E-4},length_95%_HPD={0.001299547429022,0.08614459522559},default.rate_range={8.002136259912647E-4,9.999701183629223E-4},default.rate=9.240568972361248E-4,length=0.04048633756712475,posterior=0.9238333333333333,location.rate_95%_HPD={0.6086454096212853,1.048525471806728},location.rate_median=0.8157478593640974,height_median=0.11444399513392231,location.set.prob={0.9989476216248722,0.0010523783751277887},height_range={0.030938032929627435,0.241917571947172},location.rate=0.8209889860832905,height_95%_HPD={0.06236021889149501,0.16816899096858384},default.rate_median=9.264423222828937E-4,length_median=0.036548742686380004,location="CentreWest",location.prob=0.9989476216248722,location.set={"CentreWest","Southeast"},location.rate_range={0.4199263066583453,1.3782426490797912},height=0.11539875031471049]:0.1058120881065,255[&length_range={0.02891533925402,0.2659114313995},default.rate_95%_HPD={8.535417156658662E-4,9.999635770142521E-4},length_95%_HPD={0.08310009239053,0.2004014002593},default.rate_range={8.001584972796374E-4,9.999701183629223E-4},default.rate=9.243621626513629E-4,length=0.14146314810412297,location.rate_95%_HPD={0.6089697149275124,1.048525471806728},location.rate_median=0.8160049907200903,height_median=0.016438356164371337,location.set.prob={1.0},height_range={0.016438356164220957,0.016438356164523826},location.rate=0.8210190234927494,height_95%_HPD={0.016438356164289958,0.016438356164451995},default.rate_median=9.267216800386625E-4,length_median=0.14100260427325,location="CentreWest",location.prob=1.0,location.set={"CentreWest"},location.rate_range={0.4199263066583453,1.3782426490797912},height=0.01643835616437186]:0.200267566346)[&length_range={1.152718015426E-5,0.09700033067028},default.rate_95%_HPD={8.555032066486266E-4,9.993688781076951E-4},length_95%_HPD={1.152718015426E-5,0.0431489260018},default.rate_range={8.02997471890162E-4,9.998614271861084E-4},default.rate=9.240132243254501E-4,length=0.015367168194607634,posterior=0.05347222222222222,location.rate_95%_HPD={0.596965524920756,1.0325471612924046},location.rate_median=0.8162008794488694,height_median=0.15241458104022132,location.set.prob={0.9994805194805195,5.194805194805195E-4},height_range={0.07461978197213093,0.24110474075659044},location.rate=0.8202227379098725,height_95%_HPD={0.10447982315004661,0.20078772546122703},default.rate_median=9.256045362540695E-4,length_median=0.01158821087609,location="CentreWest",location.prob=0.9994805194805195,location.set={"CentreWest","Southeast"},location.rate_range={0.48508549096111014,1.3782426490797912},height=0.15287811482692473]:9.857283998772E-4)[&length_range={7.754956687922E-8,0.06536717170369},default.rate_95%_HPD={8.503580146638518E-4,9.930407495155227E-4},length_95%_HPD={7.754956687922E-8,0.03303460312397},default.rate_range={8.274607386427193E-4,9.945828644420045E-4},default.rate=9.198575106158116E-4,length=0.012844582262050415,posterior=0.003416666666666667,location.rate_95%_HPD={0.6405587338418294,1.006848321699664},location.rate_median=0.8279484708348636,height_median=0.16668988445810035,location.set.prob={1.0},height_range={0.12364166877063387,0.22006524651710008},location.rate=0.8262091968836494,height_95%_HPD={0.13371439984867795,0.20726315085851676},default.rate_median=9.219078008697313E-4,length_median=0.009705874498251,location="CentreWest",location.prob=1.0,location.set={"CentreWest"},location.rate_range={0.6173518316268396,1.212641068344743},height=0.1676909830450824]:0.00863381552758,((205[&length_range={0.02717265765281,0.2889182908432},default.rate_95%_HPD={8.535417156658662E-4,9.999635770142521E-4},length_95%_HPD={0.08193649329832,0.200224230889},default.rate_range={8.001584972796374E-4,9.999701183629223E-4},default.rate=9.243621626513629E-4,length=0.1410069769452508,location.rate_95%_HPD={0.6089697149275124,1.048525471806728},location.rate_median=0.8160049907200903,height_median=0.016438356164371504,location.set.prob={1.0},height_range={0.01643835616421707,0.016438356164519385},location.rate=0.8210190234927494,height_95%_HPD={0.0164383561642919,0.016438356164453938},default.rate_median=9.267216800386625E-4,length_median=0.1402572403532,location="CentreWest",location.prob=1.0,location.set={"CentreWest"},location.rate_range={0.4199263066583453,1.3782426490797912},height=0.016438356164371715]:0.182612405083,(((261[&length_range={0.005168384119206,0.2445063960485},default.rate_95%_HPD={8.535417156658662E-4,9.999635770142521E-4},length_95%_HPD={0.03070181156348,0.1660662666888},default.rate_range={8.001584972796374E-4,9.999701183629223E-4},default.rate=9.243621626513629E-4,length=0.09551473032736776,location.rate_95%_HPD={0.6089697149275124,1.048525471806728},location.rate_median=0.8160049907200903,height_median=0.016438356164371726,location.set.prob={1.0},height_range={0.016438356164209966,0.01643835616451722},location.rate=0.8210190234927494,height_95%_HPD={0.016438356164295786,0.01643835616444611},default.rate_median=9.267216800386625E-4,length_median=0.09227058126414,location="CentreWest",location.prob=1.0,location.set={"CentreWest"},location.rate_range={0.4199263066583453,1.3782426490797912},height=0.016438356164371778]:0.1176251259034,253[&length_range={0.005168384119206,0.292925259857},default.rate_95%_HPD={8.535417156658662E-4,9.999635770142521E-4},length_95%_HPD={0.02941083620086,0.1931112318078},default.rate_range={8.001584972796374E-4,9.999701183629223E-4},default.rate=9.243621626513629E-4,length=0.10581302403638654,location.rate_95%_HPD={0.6089697149275124,1.048525471806728},location.rate_median=0.8160049907200903,height_median=0.01643835616437128,location.set.prob={1.0},height_range={0.016438356164209966,0.01643835616451722},location.rate=0.8210190234927494,height_95%_HPD={0.016438356164294843,0.01643835616444511},default.rate_median=9.267216800386625E-4,length_median=0.09809657221021001,location="CentreWest",location.prob=1.0,location.set={"CentreWest"},location.rate_range={0.4199263066583453,1.3782426490797912},height=0.016438356164371365]:0.1176251259034)[&length_range={0.001800182387561,0.2347686691802},default.rate_95%_HPD={8.546919154217398E-4,9.999480256426576E-4},length_95%_HPD={0.01403393705571,0.1416523634442},default.rate_range={8.001584972796374E-4,9.999701183629223E-4},default.rate=9.253666826027594E-4,length=0.0741994880803887,posterior=0.6650555555555555,location.rate_95%_HPD={0.6086924095954791,1.0442738151938014},location.rate_median=0.8141273909781066,height_median=0.0962432468597954,location.set.prob={0.9923565282766686,0.0058474647063737365,0.001754239411912121,4.176760504552669E-5},height_range={0.02160674028360543,0.23061263235336016},location.rate=0.8191243101360135,height_95%_HPD={0.04476509326902972,0.15872258343132106},default.rate_median=9.277853783482256E-4,length_median=0.07039008774224001,location="CentreWest",location.prob=0.9923565282766686,location.set={"CentreWest","RJ","Southeast","Northeast"},location.rate_range={0.4199263066583453,1.3782426490797912},height=0.09874804838297496]:0.03510547205016,(196[&length_range={3.77466003107E-7,0.2040263761663},default.rate_95%_HPD={8.535417156658662E-4,9.999635770142521E-4},length_95%_HPD={3.77466003107E-7,0.08347549462446},default.rate_range={8.001584972796374E-4,9.999701183629223E-4},default.rate=9.243621626513629E-4,length=0.032385096633046395,location.rate_95%_HPD={0.6089697149275124,1.048525471806728},location.rate_median=0.8160049907200903,height_median=0.016438356164371726,location.set.prob={1.0},height_range={0.016438356164236,0.01643835616449152},location.rate=0.8210190234927494,height_95%_HPD={0.016438356164309664,0.0164383561644324},default.rate_median=9.267216800386625E-4,length_median=0.026646461427525,location="CentreWest",location.prob=1.0,location.set={"CentreWest"},location.rate_range={0.4199263066583453,1.3782426490797912},height=0.016438356164371597]:0.08747604143183,(201[&length_range={9.341757151171E-7,0.1663369799785},default.rate_95%_HPD={8.535417156658662E-4,9.999635770142521E-4},length_95%_HPD={3.817208203753E-6,0.08310908505274},default.rate_range={8.001584972796374E-4,9.999701183629223E-4},default.rate=9.243621626513629E-4,length=0.03225997093755125,location.rate_95%_HPD={0.6089697149275124,1.048525471806728},location.rate_median=0.8160049907200903,height_median=0.016438356164371726,location.set.prob={1.0},height_range={0.016438356164233003,0.016438356164492074},location.rate=0.8210190234927494,height_95%_HPD={0.01643835616430961,0.016438356164432122},default.rate_median=9.267216800386625E-4,length_median=0.026271603552655,location="CentreWest",location.prob=1.0,location.set={"CentreWest"},location.rate_range={0.4199263066583453,1.3782426490797912},height=0.01643835616437155]:0.08412990477209,(195[&length_range={0.001424090538552,0.2287157241131},default.rate_95%_HPD={8.535417156658662E-4,9.999635770142521E-4},length_95%_HPD={0.01024088492215,0.1162706879452},default.rate_range={8.001584972796374E-4,9.999701183629223E-4},default.rate=9.243621626513629E-4,length=0.0609622093851928,location.rate_95%_HPD={0.6089697149275124,1.048525471806728},location.rate_median=0.8160049907200903,height_median=0.01643835616437167,location.set.prob={1.0},height_range={0.016438356164232948,0.0164383561644994},location.rate=0.8210190234927494,height_95%_HPD={0.016438356164307888,0.016438356164433898},default.rate_median=9.267216800386625E-4,length_median=0.057669788013685,location="CentreWest",location.prob=1.0,location.set={"CentreWest"},location.rate_range={0.4199263066583453,1.3782426490797912},height=0.016438356164371632]:0.07528161645307,216[&length_range={3.77466003107E-7,0.1714089560313},default.rate_95%_HPD={8.535417156658662E-4,9.999635770142521E-4},length_95%_HPD={3.77466003107E-7,0.08351899361778},default.rate_range={8.001584972796374E-4,9.999701183629223E-4},default.rate=9.243621626513629E-4,length=0.03234809160497257,location.rate_95%_HPD={0.6089697149275124,1.048525471806728},location.rate_median=0.8160049907200903,height_median=0.016438356164371615,location.set.prob={1.0},height_range={0.016438356164236,0.016438356164492074},location.rate=0.8210190234927494,height_95%_HPD={0.016438356164309664,0.016438356164432344},default.rate_median=9.267216800386625E-4,length_median=0.026396713310735,location="CentreWest",location.prob=1.0,location.set={"CentreWest"},location.rate_range={0.4199263066583453,1.3782426490797912},height=0.01643835616437147]:0.07528161645307)[&length_range={1.144570391914E-5,0.1125414267133},default.rate_95%_HPD={8.540015388389426E-4,9.991884755053972E-4},length_95%_HPD={1.144570391914E-5,0.05701712318675},default.rate_range={8.012081796128021E-4,9.997948422238502E-4},default.rate=9.23865674769042E-4,length=0.020260961962102912,posterior=0.11055555555555556,location.rate_95%_HPD={0.6094075480584648,1.0444295335500542},location.rate_median=0.8127670240081917,height_median=0.0576140388097324,location.set.prob={1.0},height_range={0.019075350845305428,0.15168503486964413},location.rate=0.8179881214853146,height_95%_HPD={0.02451466482165654,0.10766494981610786},default.rate_median=9.26638728352017E-4,length_median=0.01502734161185,location="CentreWest",location.prob=1.0,location.set={"CentreWest"},location.rate_range={0.5029703987551647,1.2494881936959448},height=0.06108294548098569]:0.008848288319023)[&length_range={1.173471363275E-6,0.1226146877937},default.rate_95%_HPD={8.532371712234841E-4,9.979058858704797E-4},length_95%_HPD={3.208433349804E-5,0.0556655519979},default.rate_range={8.012081796128021E-4,9.999451675753242E-4},default.rate=9.2443472666081E-4,length=0.01960644381956478,posterior=0.09180555555555556,location.rate_95%_HPD={0.6141316119869328,1.0527915698201848},location.rate_median=0.8166170634835052,height_median=0.0658280571200493,location.set.prob={1.0},height_range={0.021310636687311202,0.15818098357368604},location.rate=0.8201785304644547,height_95%_HPD={0.02837916235629029,0.11160083979981417},default.rate_median=9.270430518942885E-4,length_median=0.0144653196977,location="CentreWest",location.prob=1.0,location.set={"CentreWest"},location.rate_range={0.4742192748492715,1.3782426490797912},height=0.06800078623714688]:0.003346136659744)[&length_range={1.020102538118E-4,0.1928534720926},default.rate_95%_HPD={8.533107644648932E-4,9.998614271861084E-4},length_95%_HPD={0.003219198495486,0.1088266936676},default.rate_range={8.001584972796374E-4,9.999701183629223E-4},default.rate=9.244397986885688E-4,length=0.05386387063331707,posterior=0.9820277777777778,location.rate_95%_HPD={0.6088710474079364,1.048525471806728},location.rate_median=0.816038165972402,height_median=0.08642091093683557,location.set.prob={0.9998019970016688,2.8286142618731085E-5,1.6971685571238651E-4},height_range={0.020926903696681487,0.2122769895113189},location.rate=0.8210458749282579,height_95%_HPD={0.04016850473733968,0.13999245502505558},default.rate_median=9.268320679039495E-4,length_median=0.05044501848298,location="CentreWest",location.prob=0.9998019970016688,location.set={"CentreWest","North","Southeast"},location.rate_range={0.4199263066583453,1.3782426490797912},height=0.08850894491919647]:0.06525455652173)[&length_range={9.39336698873E-5,0.08082660286437},default.rate_95%_HPD={8.490927379348899E-4,9.998118238327622E-4},length_95%_HPD={9.39336698873E-5,0.0485802701112},default.rate_range={8.076273102843864E-4,9.998118238327622E-4},default.rate=9.285950528151145E-4,length=0.01763014615249463,posterior=0.011472222222222222,location.rate_95%_HPD={0.6379962247667484,1.030952049051031},location.rate_median=0.8158815669246371,height_median=0.1462022462136986,location.set.prob={0.9951573849878934,0.004842615012106538},height_range={0.07523317767393828,0.20735178497482304},location.rate=0.8196076536095337,height_95%_HPD={0.10401278645785439,0.19171875881189632},default.rate_median=9.35074351932432E-4,length_median=0.01276234338741,location="CentreWest",location.prob=0.9951573849878934,location.set={"CentreWest","Southeast"},location.rate_range={0.5029703987551647,1.2463839678862492},height=0.14541018679502868]:0.01616068466493,(((263[&length_range={0.006745081838605,0.2328233001343},default.rate_95%_HPD={8.535417156658662E-4,9.999635770142521E-4},length_95%_HPD={0.05175574176824,0.1593249321984},default.rate_range={8.001584972796374E-4,9.999701183629223E-4},default.rate=9.243621626513629E-4,length=0.1051838096074518,location.rate_95%_HPD={0.6089697149275124,1.048525471806728},location.rate_median=0.8160049907200903,height_median=0.01643835616437192,location.set.prob={1.0},height_range={0.016438356164225065,0.016438356164532875},location.rate=0.8210190234927494,height_95%_HPD={0.016438356164299284,0.01643835616444911},default.rate_median=9.267216800386625E-4,length_median=0.1045170281668,location="CentreWest",location.prob=1.0,location.set={"CentreWest"},location.rate_range={0.4199263066583453,1.3782426490797912},height=0.016438356164371542]:0.1058666800899,(251[&length_range={3.147072826072E-4,0.1971069110391},default.rate_95%_HPD={8.535417156658662E-4,9.999635770142521E-4},length_95%_HPD={0.008149367093206,0.1284906376031},default.rate_range={8.001584972796374E-4,9.999701183629223E-4},default.rate=9.243621626513629E-4,length=0.07080288598755864,location.rate_95%_HPD={0.6089697149275124,1.048525471806728},location.rate_median=0.8160049907200903,height_median=0.016438356164371948,location.set.prob={1.0},height_range={0.016438356164245882,0.016438356164515944},location.rate=0.8210190234927494,height_95%_HPD={0.016438356164305,0.016438356164436008},default.rate_median=9.267216800386625E-4,length_median=0.07046278067336001,location="CentreWest",location.prob=1.0,location.set={"CentreWest"},location.rate_range={0.4199263066583453,1.3782426490797912},height=0.016438356164371587]:0.09316020805875,213[&length_range={3.147072826072E-4,0.202506035355},default.rate_95%_HPD={8.535417156658662E-4,9.999635770142521E-4},length_95%_HPD={0.009430509597018,0.1334582360754},default.rate_range={8.001584972796374E-4,9.999701183629223E-4},default.rate=9.243621626513629E-4,length=0.07286585775424491,location.rate_95%_HPD={0.6089697149275124,1.048525471806728},location.rate_median=0.8160049907200903,height_median=0.016438356164371726,location.set.prob={1.0},height_range={0.01643835616423117,0.016438356164515944},location.rate=0.8210190234927494,height_95%_HPD={0.01643835616430478,0.01643835616443723},default.rate_median=9.267216800386625E-4,length_median=0.0729770058147,location="CentreWest",location.prob=1.0,location.set={"CentreWest"},location.rate_range={0.4199263066583453,1.3782426490797912},height=0.016438356164371545]:0.09316020805875)[&length_range={5.921929640135E-6,0.18445366808},default.rate_95%_HPD={8.537926827854643E-4,9.9976053497633E-4},length_95%_HPD={5.921929640135E-6,0.1013368179483},default.rate_range={8.001584972796374E-4,9.999701183629223E-4},default.rate=9.244797781671536E-4,length=0.04619758480682675,posterior=0.5393333333333333,location.rate_95%_HPD={0.6113375568239766,1.0510980965961318},location.rate_median=0.8164551671154885,height_median=0.0691829267198319,location.set.prob={1.0},height_range={0.016753063446976968,0.1818130359432274},location.rate=0.8211030459310324,height_95%_HPD={0.021727498782539156,0.12408383308846782},default.rate_median=9.268631418507022E-4,length_median=0.042110328890505005,location="CentreWest",location.prob=1.0,location.set={"CentreWest"},location.rate_range={0.44237803148758803,1.257784081101854},height=0.07155975098673717]:0.01270647203117)[&length_range={3.763647244526E-6,0.1450064429161},default.rate_95%_HPD={8.543757586095565E-4,9.996769284403861E-4},length_95%_HPD={3.763647244526E-6,0.05484087957461},default.rate_range={8.008860514688848E-4,9.999701183629223E-4},default.rate=9.247714105427067E-4,length=0.020206965665740016,posterior=0.23994444444444443,location.rate_95%_HPD={0.6095396040259559,1.0483780921479688},location.rate_median=0.8175542195308729,height_median=0.1132207254967881,location.set.prob={1.0},height_range={0.04219596178218865,0.20815088087604822},location.rate=0.8214315562431902,height_95%_HPD={0.0676609861489707,0.16197321479997395},default.rate_median=9.273070237307576E-4,length_median=0.015402353427295,location="CentreWest",location.prob=1.0,location.set={"CentreWest"},location.rate_range={0.48408720581201553,1.2382002693718983},height=0.11423419354978248]:0.03443711237811,259[&length_range={0.01009389491638,0.232068392001},default.rate_95%_HPD={8.535417156658662E-4,9.999635770142521E-4},length_95%_HPD={0.0443618001928,0.1550957162678},default.rate_range={8.001584972796374E-4,9.999701183629223E-4},default.rate=9.243621626513629E-4,length=0.10036482945060998,location.rate_95%_HPD={0.6089697149275124,1.048525471806728},location.rate_median=0.8160049907200903,height_median=0.016438356164371754,location.set.prob={1.0},height_range={0.01643835616423106,0.016438356164504175},location.rate=0.8210190234927494,height_95%_HPD={0.016438356164297674,0.0164383561644455},default.rate_median=9.267216800386625E-4,length_median=0.09961817968595499,location="CentreWest",location.prob=1.0,location.set={"CentreWest"},location.rate_range={0.4199263066583453,1.3782426490797912},height=0.016438356164371525]:0.140303792468)[&length_range={1.660068429649E-5,0.1612114041053},default.rate_95%_HPD={8.546420959382546E-4,9.99932045045759E-4},length_95%_HPD={3.480114008947E-5,0.07805269635672},default.rate_range={8.001584972796374E-4,9.999701183629223E-4},default.rate=9.247358135454103E-4,length=0.03461086920752449,posterior=0.7475,location.rate_95%_HPD={0.6087647422925145,1.0500386031089692},location.rate_median=0.816036864543656,height_median=0.13159180304035756,location.set.prob={0.9998885172798216,3.716090672612412E-5,7.432181345224824E-5},height_range={0.054455379304191975,0.24850674816534163},location.rate=0.8211522841388958,height_95%_HPD={0.08570051387842015,0.1805243265994314},default.rate_median=9.270135537780525E-4,length_median=0.030415734408225,location="CentreWest",location.prob=0.9998885172798216,location.set={"CentreWest","North","Southeast"},location.rate_range={0.4199263066583453,1.3782426490797912},height=0.13233149452623]:0.02418002085026,206[&length_range={0.0312822150293,0.2758512843316},default.rate_95%_HPD={8.535417156658662E-4,9.999635770142521E-4},length_95%_HPD={0.07666616453138,0.1977583942484},default.rate_range={8.001584972796374E-4,9.999701183629223E-4},default.rate=9.243621626513629E-4,length=0.13595313376289392,location.rate_95%_HPD={0.6089697149275124,1.048525471806728},location.rate_median=0.8160049907200903,height_median=0.016438356164371504,location.set.prob={1.0},height_range={0.01643835616421091,0.0164383561645145},location.rate=0.8210190234927494,height_95%_HPD={0.016438356164291568,0.01643835616445244},default.rate_median=9.267216800386625E-4,length_median=0.1356353401055,location="CentreWest",location.prob=1.0,location.set={"CentreWest"},location.rate_range={0.4199263066583453,1.3782426490797912},height=0.016438356164371705]:0.1644838133183)[&length_range={1.171963471566E-5,0.08172495368735},default.rate_95%_HPD={8.53141061698921E-4,9.944507813591478E-4},length_95%_HPD={1.171963471566E-5,0.0404739358932},default.rate_range={8.030593555954605E-4,9.995240782617763E-4},default.rate=9.244571944671551E-4,length=0.014295918208685691,posterior=0.02025,location.rate_95%_HPD={0.6205194527070849,1.038624990726891},location.rate_median=0.807713523783975,height_median=0.15556487122232804,location.set.prob={1.0},height_range={0.07466692642910355,0.2291634703909483},location.rate=0.8145252623729247,height_95%_HPD={0.11527039596858901,0.2000350456336621},default.rate_median=9.280323926105898E-4,length_median=0.01048989534331,location="CentreWest",location.prob=1.0,location.set={"CentreWest"},location.rate_range={0.5029703987551647,1.1937874821383552},height=0.1565910781232285]:0.004407469300211)[&length_range={0.001061367357058,0.02186724694068},default.rate_95%_HPD={8.802902676090711E-4,9.721485028713737E-4},length_95%_HPD={0.001061367357058,0.02186724694068},default.rate_range={8.802902676090711E-4,9.721485028713737E-4},default.rate=9.251927219982645E-4,length=0.011648564526434667,posterior=1.6666666666666666E-4,location.rate_95%_HPD={0.6399820419425238,0.8849831149227125},location.rate_median=0.7693444190437223,height_median=0.18764832488311536,location.set.prob={1.0},height_range={0.14360419961509235,0.19819685955245692},location.rate=0.7675327900330648,height_95%_HPD={0.14360419961509235,0.19819685955245692},default.rate_median=9.21952397302746E-4,length_median=0.01429462532616,location="CentreWest",location.prob=1.0,location.set={"CentreWest"},location.rate_range={0.6399820419425238,0.8849831149227125},height=0.18155219428917432]:0.01372112246451)[&length_range={0.002651445848858,0.02553868252261},default.rate_95%_HPD={9.060368372493028E-4,9.636149830212448E-4},length_95%_HPD={0.002651445848858,0.02553868252261},default.rate_range={9.060368372493028E-4,9.636149830212448E-4},default.rate=9.433348710625459E-4,length=0.010855982714362666,posterior=1.6666666666666666E-4,location.rate_95%_HPD={0.6724542629348281,0.9508189966252477},location.rate_median=0.8238020147889189,height_median=0.17078797759568398,location.set.prob={1.0},height_range={0.1530144412376857,0.19905076124734583},location.rate=0.8006716272084883,height_95%_HPD={0.1530144412376857,0.19905076124734583},default.rate_median=9.536878681167549E-4,length_median=0.010790903675801,location="CentreWest",location.prob=1.0,location.set={"CentreWest"},location.rate_range={0.6724542629348281,0.9508189966252477},height=0.17330631661146942]:0.01248445333648,((((616[&length_range={0.005409219212975,0.211895986924},default.rate_95%_HPD={8.535417156658662E-4,9.999635770142521E-4},length_95%_HPD={0.03081611165744,0.1516046736285},default.rate_range={8.001584972796374E-4,9.999701183629223E-4},default.rate=9.243621626513629E-4,length=0.09265722778967245,location.rate_95%_HPD={0.6089697149275124,1.048525471806728},location.rate_median=0.8160049907200903,height_median=0.07123287671242906,location.set.prob={1.0},height_range={0.07123287671229855,0.07123287671255535},location.rate=0.8210190234927494,height_95%_HPD={0.0712328767123594,0.07123287671249928},default.rate_median=9.267216800386625E-4,length_median=0.091936590127585,location="Southeast",location.prob=1.0,location.set={"Southeast"},location.rate_range={0.4199263066583453,1.3782426490797912},height=0.07123287671242916]:0.07444035480882,607[&length_range={2.261371391898E-5,0.1968418816137},default.rate_95%_HPD={8.535417156658662E-4,9.999635770142521E-4},length_95%_HPD={0.01517535054618,0.1296896387646},default.rate_range={8.001584972796374E-4,9.999701183629223E-4},default.rate=9.243621626513629E-4,length=0.06984828279538474,location.rate_95%_HPD={0.6089697149275124,1.048525471806728},location.rate_median=0.8160049907200903,height_median=0.07397260273978656,location.set.prob={1.0},height_range={0.07397260273966,0.0739726027399048},location.rate=0.8210190234927494,height_95%_HPD={0.07397260273972356,0.07397260273984835},default.rate_median=9.267216800386625E-4,length_median=0.06799750642171,location="Southeast",location.prob=1.0,location.set={"Southeast"},location.rate_range={0.4199263066583453,1.3782426490797912},height=0.0739726027397863]:0.07170062878146)[&length_range={2.170969640428E-5,0.1523071422388},default.rate_95%_HPD={8.527206613865901E-4,9.999701183629223E-4},length_95%_HPD={2.170969640428E-5,0.07662610626901},default.rate_range={8.006201769867754E-4,9.999701183629223E-4},default.rate=9.241413206084027E-4,length=0.0310859356023684,posterior=0.23580555555555555,location.rate_95%_HPD={0.6022695677562193,1.0469484615127038},location.rate_median=0.8144835555794631,height_median=0.13772628827483535,location.set.prob={0.00412298268347273,0.9958770173165272},height_range={0.07664209592549043,0.24207588702178218},location.rate=0.8196728492000024,height_95%_HPD={0.09249864019218235,0.1878429404179941},default.rate_median=9.267501464682822E-4,length_median=0.02624454799227,location="Southeast",location.prob=0.9958770173165272,location.set={"CentreWest","Southeast"},location.rate_range={0.4524374179460277,1.257784081101854},height=0.13940214825615987]:5.50052587262E-4,614[&length_range={0.0252117272124,0.2421396204712},default.rate_95%_HPD={8.535417156658662E-4,9.999635770142521E-4},length_95%_HPD={0.06319884655604,0.1692791720735},default.rate_range={8.001584972796374E-4,9.999701183629223E-4},default.rate=9.243621626513629E-4,length=0.11751797662221777,location.rate_95%_HPD={0.6089697149275124,1.048525471806728},location.rate_median=0.8160049907200903,height_median=0.07123287671242912,location.set.prob={1.0},height_range={0.07123287671226669,0.07123287671256895},location.rate=0.8210190234927494,height_95%_HPD={0.0712328767123509,0.071232876712505},default.rate_median=9.267216800386625E-4,length_median=0.11733345099539999,location="Southeast",location.prob=1.0,location.set={"Southeast"},location.rate_range={0.4199263066583453,1.3782426490797912},height=0.07123287671242949]:0.07499040739608)[&length_range={9.795771277077E-6,0.09223244268303},default.rate_95%_HPD={8.537978146144185E-4,9.993688781076951E-4},length_95%_HPD={9.795771277077E-6,0.04727868150237},default.rate_range={8.02460818987951E-4,9.999667935320232E-4},default.rate=9.259895349775977E-4,length=0.017749090383267246,posterior=0.05463888888888889,location.rate_95%_HPD={0.6206292513278361,1.0473296855385545},location.rate_median=0.8130073836544782,height_median=0.17288533872499917,location.set.prob={0.004575495678698526,0.9954245043213015},height_range={0.10904912321195215,0.24869903481232364},location.rate=0.8194101784874347,height_95%_HPD={0.13197852768929402,0.21786168637877273},default.rate_median=9.283277705503525E-4,length_median=0.01404721623862,location="Southeast",location.prob=0.9954245043213015,location.set={"CentreWest","Southeast"},location.rate_range={0.4524374179460277,1.2382258397750299},height=0.17343574220429434]:0.007285861435864,602[&length_range={0.001736352102865,0.2148471476971},default.rate_95%_HPD={8.535417156658662E-4,9.999635770142521E-4},length_95%_HPD={0.02145809437018,0.1434374056579},default.rate_range={8.001584972796374E-4,9.999701183629223E-4},default.rate=9.243621626513629E-4,length=0.08148872759594333,location.rate_95%_HPD={0.6089697149275124,1.048525471806728},location.rate_median=0.8160049907200903,height_median=0.07397260273978645,location.set.prob={1.0},height_range={0.07397260273963036,0.07397260273991896},location.rate=0.8210190234927494,height_95%_HPD={0.07397260273972028,0.07397260273985318},default.rate_median=9.267216800386625E-4,length_median=0.080851392301165,location="Southeast",location.prob=1.0,location.set={"Southeast"},location.rate_range={0.4199263066583453,1.3782426490797912},height=0.07397260273978604]:0.07953654280459)[&length_range={3.418881016931E-6,0.1434030701479},default.rate_95%_HPD={8.555478728957063E-4,9.999701183629223E-4},length_95%_HPD={3.418881016931E-6,0.05334038089503},default.rate_range={8.03002896741491E-4,9.999701183629223E-4},default.rate=9.253827702053484E-4,length=0.020807106715897906,posterior=0.17383333333333334,location.rate_95%_HPD={0.6188326540442571,1.0522491042231041},location.rate_median=0.8118198857252191,height_median=0.1808830201157421,location.set.prob={0.010226909555768616,1.5979546180888463E-4,0.9896132949824225},height_range={0.10966638844214444,0.25800399295268645},location.rate=0.8158095739719587,height_95%_HPD={0.13780136830079937,0.222818716175631},default.rate_median=9.280325813993502E-4,length_median=0.016788467645845,location="Southeast",location.prob=0.9896132949824225,location.set={"CentreWest","RJ","Southeast"},location.rate_range={0.4297017559594527,1.2734095880145768},height=0.18110041125728743]:0.04685925856312,600[&length_range={0.03311169687616,0.2735796154486},default.rate_95%_HPD={8.535417156658662E-4,9.999635770142521E-4},length_95%_HPD={0.06683759904933,0.1707046563801},default.rate_range={8.001584972796374E-4,9.999701183629223E-4},default.rate=9.243621626513629E-4,length=0.12027799148698262,location.rate_95%_HPD={0.6089697149275124,1.048525471806728},location.rate_median=0.8160049907200903,height_median=0.07397260273978601,location.set.prob={1.0},height_range={0.0739726027396293,0.07397260273992778},location.rate=0.8210190234927494,height_95%_HPD={0.07397260273970685,0.07397260273986306},default.rate_median=9.267216800386625E-4,length_median=0.12016356483205,location="Southeast",location.prob=1.0,location.set={"Southeast"},location.rate_range={0.4199263066583453,1.3782426490797912},height=0.07397260273978568]:0.1263958013677)[&length_range={1.116721988492E-6,0.1220817460282},default.rate_95%_HPD={8.52631619590843E-4,9.994633822598777E-4},length_95%_HPD={1.116721988492E-6,0.04724736641355},default.rate_range={8.002136259912647E-4,9.999701183629223E-4},default.rate=9.237133814020333E-4,length=0.018811048996762458,posterior=0.23677777777777778,location.rate_95%_HPD={0.5899721144560218,1.0255201740880042},location.rate_median=0.8054869232099953,height_median=0.1935855986323085,location.set.prob={0.018183951196621303,2.346316283435007E-4,0.9814641013608635,1.1731581417175035E-4},height_range={0.13253542716635297,0.2750908272618327},location.rate=0.811162759575357,height_95%_HPD={0.15363154061205592,0.23572014978184097},default.rate_median=9.260465521476269E-4,length_median=0.01557654510831,location="Southeast",location.prob=0.9814641013608635,location.set={"CentreWest","RJ","Southeast","Northeast"},location.rate_range={0.4297017559594527,1.2514209599797843},height=0.19418698694796527]:0.01116681047636)[&length_range={0.01479025185401,0.02627766881334},default.rate_95%_HPD={8.652141941407052E-4,9.721485028713737E-4},length_95%_HPD={0.01479025185401,0.02627766881334},default.rate_range={8.652141941407052E-4,9.721485028713737E-4},default.rate=9.20457176161313E-4,length=0.020775321992713335,posterior=8.333333333333333E-5,location.rate_95%_HPD={0.6724542629348281,0.8849831149227125},location.rate_median=0.7435255606490295,height_median=0.19940116701986377,location.set.prob={1.0},height_range={0.1992582269095149,0.21153521458382585},location.rate=0.7669876461688568,height_95%_HPD={0.1992582269095149,0.21153521458382585},default.rate_median=9.240088314718604E-4,length_median=0.02125804531079,location="CentreWest",location.prob=1.0,location.set={"CentreWest"},location.rate_range={0.6724542629348281,0.8849831149227125},height=0.20339820283773483]:0.01479025185401)[&length_range={1.39623836533E-4,0.1228810022701},default.rate_95%_HPD={8.579555711372841E-4,9.99932045045759E-4},length_95%_HPD={7.624831435347E-4,0.06766588563377},default.rate_range={8.001584972796374E-4,9.99932045045759E-4},default.rate=9.268352796318513E-4,length=0.02933644407628733,posterior=0.07775,location.rate_95%_HPD={0.6224013181480903,1.056570898137247},location.rate_median=0.8201018061119589,height_median=0.22147236772687612,location.set.prob={0.4615934262236513,0.0010718113612004287,0.5369774919614148,3.572704537334762E-4},height_range={0.17350408117035104,0.29827363691061004},location.rate=0.8231544854861194,height_95%_HPD={0.18336699150518693,0.257658090305963},default.rate_median=9.290817440054953E-4,length_median=0.02505219904155,location="Southeast",location.prob=0.5369774919614148,location.set={"CentreWest","RJ","Southeast","Northeast"},location.rate_range={0.45606580949699044,1.2305464497692875},height=0.22227918038436806]:0.03320218204936,((167[&length_range={0.007895822202038,0.2932513124916},default.rate_95%_HPD={8.535417156658662E-4,9.999635770142521E-4},length_95%_HPD={0.03191873794763,0.1785532123638},default.rate_range={8.001584972796374E-4,9.999701183629223E-4},default.rate=9.243621626513629E-4,length=0.10393830355729158,location.rate_95%_HPD={0.6089697149275124,1.048525471806728},location.rate_median=0.8160049907200903,height_median=0.1369863013699159,location.set.prob={1.0},height_range={0.13698630136976603,0.13698630137006895},location.rate=0.8210190234927494,height_95%_HPD={0.1369863013698439,0.13698630136998668},default.rate_median=9.267216800386625E-4,length_median=0.09534557027433,location="CentreWest",location.prob=1.0,location.set={"CentreWest"},location.rate_range={0.4199263066583453,1.3782426490797912},height=0.13698630136987738]:0.07734955725975,233[&length_range={0.04288355796507,0.3621844764244},default.rate_95%_HPD={8.535417156658662E-4,9.999635770142521E-4},length_95%_HPD={0.09852952221849,0.2710697058693},default.rate_range={8.001584972796374E-4,9.999701183629223E-4},default.rate=9.243621626513629E-4,length=0.18032870128593906,location.rate_95%_HPD={0.6089697149275124,1.048525471806728},location.rate_median=0.8160049907200903,height_median=0.04383561643840017,location.set.prob={1.0},height_range={0.0438356164382504,0.04383561643857059},location.rate=0.8210190234927494,height_95%_HPD={0.043835616438319014,0.043835616438481995},default.rate_median=9.267216800386625E-4,length_median=0.17488983130574998,location="CentreWest",location.prob=1.0,location.set={"CentreWest"},location.rate_range={0.4199263066583453,1.3782426490797912},height=0.043835616438400345]:0.1705002421913)[&length_range={3.395430920233E-5,0.08567220236055},default.rate_95%_HPD={8.574016606893492E-4,9.99265657724871E-4},length_95%_HPD={3.395430920233E-5,0.04615097298813},default.rate_range={8.03171648981062E-4,9.99265657724871E-4},default.rate=9.258574540874468E-4,length=0.016310284965889633,posterior=0.016916666666666667,location.rate_95%_HPD={0.6234783896953805,1.0284332994124474},location.rate_median=0.8102367060047427,height_median=0.21664425840750684,location.set.prob={1.0},height_range={0.15578879910723498,0.30969217522468645},location.rate=0.8188268822155492,height_95%_HPD={0.17144402554640892,0.2802517719685746},default.rate_median=9.295087034189268E-4,length_median=0.01238992769872,location="CentreWest",location.prob=1.0,location.set={"CentreWest"},location.rate_range={0.537563806728448,1.231285738006208},height=0.22035610924257248]:0.02637196272603,(((226[&length_range={0.009381135876524,0.2982024642877},default.rate_95%_HPD={8.535417156658662E-4,9.999635770142521E-4},length_95%_HPD={0.04890024566206,0.1682554293239},default.rate_range={8.001584972796374E-4,9.999701183629223E-4},default.rate=9.243621626513629E-4,length=0.1088271960885528,location.rate_95%_HPD={0.6089697149275124,1.048525471806728},location.rate_median=0.8160049907200903,height_median=0.027397260274028445,location.set.prob={1.0},height_range={0.027397260273861024,0.027397260274174107},location.rate=0.8210190234927494,height_95%_HPD={0.02739726027394984,0.027397260274102164},default.rate_median=9.267216800386625E-4,length_median=0.10676720129005,location="CentreWest",location.prob=1.0,location.set={"CentreWest"},location.rate_range={0.4199263066583453,1.3782426490797912},height=0.027397260274028452]:0.1325193503446,246[&length_range={0.01320765997274,0.3254495051472},default.rate_95%_HPD={8.535417156658662E-4,9.999635770142521E-4},length_95%_HPD={0.03767507310813,0.1849519768136},default.rate_range={8.001584972796374E-4,9.999701183629223E-4},default.rate=9.243621626513629E-4,length=0.10583016609650207,location.rate_95%_HPD={0.6089697149275124,1.048525471806728},location.rate_median=0.8160049907200903,height_median=0.04383561643840023,location.set.prob={1.0},height_range={0.04383561643825301,0.0438356164385581},location.rate=0.8210190234927494,height_95%_HPD={0.04383561643832656,0.04383561643847411},default.rate_median=9.267216800386625E-4,length_median=0.1005421132319,location="CentreWest",location.prob=1.0,location.set={"CentreWest"},location.rate_range={0.4199263066583453,1.3782426490797912},height=0.04383561643840018]:0.1160809941803)[&length_range={9.672714469944E-6,0.2065303025316},default.rate_95%_HPD={8.525008691850506E-4,9.999701183629223E-4},length_95%_HPD={9.703296155952E-4,0.09363113626934},default.rate_range={8.001584972796374E-4,9.999701183629223E-4},default.rate=9.237260117133369E-4,length=0.04214044876165109,posterior=0.7529166666666667,location.rate_95%_HPD={0.6113525203992469,1.050775872386767},location.rate_median=0.815414576733854,height_median=0.135005658054768,location.set.prob={0.9951300498063088,0.001549529607083564,1.4757424829367277E-4,2.2136137244050912E-4,0.002951484965873455},height_range={0.057043276411136434,0.2825629662907081},location.rate=0.8205865311551042,height_95%_HPD={0.08511436077811091,0.19388058196380492},default.rate_median=9.261446619237646E-4,length_median=0.03715098647342,location="CentreWest",location.prob=0.9951300498063088,location.set={"CentreWest","South","RJ","North","Southeast"},location.rate_range={0.4297017559594527,1.3782426490797912},height=0.1367314519020863]:0.02202749970598,(182[&length_range={8.385503630493E-4,0.2537437032352},default.rate_95%_HPD={8.535417156658662E-4,9.999635770142521E-4},length_95%_HPD={0.01047490269579,0.1386877372854},default.rate_range={8.001584972796374E-4,9.999701183629223E-4},default.rate=9.243621626513629E-4,length=0.07238674188658994,location.rate_95%_HPD={0.6089697149275124,1.048525471806728},location.rate_median=0.8160049907200903,height_median=0.054794520548057335,location.set.prob={1.0},height_range={0.05479452054792616,0.05479452054822459},location.rate=0.8210190234927494,height_95%_HPD={0.05479452054799161,0.05479452054812112},default.rate_median=9.267216800386625E-4,length_median=0.06898090571587501,location="CentreWest",location.prob=1.0,location.set={"CentreWest"},location.rate_range={0.4199263066583453,1.3782426490797912},height=0.05479452054805723]:0.1137524944852,(((231[&length_range={0.001966194224695,0.2578426009523},default.rate_95%_HPD={8.535417156658662E-4,9.999635770142521E-4},length_95%_HPD={0.01757846160623,0.1270947140244},default.rate_range={8.001584972796374E-4,9.999701183629223E-4},default.rate=9.243621626513629E-4,length=0.0692167242125666,location.rate_95%_HPD={0.6089697149275124,1.048525471806728},location.rate_median=0.8160049907200903,height_median=0.027397260274028945,location.set.prob={1.0},height_range={0.02739726027389633,0.027397260274169277},location.rate=0.8210190234927494,height_95%_HPD={0.02739726027396394,0.027397260274093227},default.rate_median=9.267216800386625E-4,length_median=0.06564201145901,location="CentreWest",location.prob=1.0,location.set={"CentreWest"},location.rate_range={0.4199263066583453,1.3782426490797912},height=0.027397260274028504]:0.05388814446325,(219[&length_range={0.001966194224695,0.260436929804},default.rate_95%_HPD={8.535417156658662E-4,9.999635770142521E-4},length_95%_HPD={0.01757846160623,0.1263271000122},default.rate_range={8.001584972796374E-4,9.999701183629223E-4},default.rate=9.243621626513629E-4,length=0.06899802233639805,location.rate_95%_HPD={0.6089697149275124,1.048525471806728},location.rate_median=0.8160049907200903,height_median=0.02739726027402889,location.set.prob={1.0},height_range={0.027397260273890334,0.02739726027417566},location.rate=0.8210190234927494,height_95%_HPD={0.02739726027396272,0.02739726027409195},default.rate_median=9.267216800386625E-4,length_median=0.06551781520576999,location="CentreWest",location.prob=1.0,location.set={"CentreWest"},location.rate_range={0.4199263066583453,1.3782426490797912},height=0.02739726027402855]:0.05275755322666,177[&length_range={1.388212349827E-4,0.2229628758057},default.rate_95%_HPD={8.535417156658662E-4,9.999635770142521E-4},length_95%_HPD={0.003008343116112,0.09941370464391},default.rate_range={8.001584972796374E-4,9.999701183629223E-4},default.rate=9.243621626513629E-4,length=0.047567556404357815,location.rate_95%_HPD={0.6089697149275124,1.048525471806728},location.rate_median=0.8160049907200903,height_median=0.054794520548057446,location.set.prob={1.0},height_range={0.05479452054792244,0.054794520548188674},location.rate=0.8210190234927494,height_95%_HPD={0.05479452054799555,0.05479452054811851},default.rate_median=9.267216800386625E-4,length_median=0.043448355461045,location="CentreWest",location.prob=1.0,location.set={"CentreWest"},location.rate_range={0.4199263066583453,1.3782426490797912},height=0.05479452054805731]:0.02536029295263)[&length_range={2.753195808197E-6,0.1613165910716},default.rate_95%_HPD={8.527723663112874E-4,9.999667935320232E-4},length_95%_HPD={2.753195808197E-6,0.06302285506489},default.rate_range={8.012081796128021E-4,9.999667935320232E-4},default.rate=9.233376828277688E-4,length=0.022267091862318296,posterior=0.2832222222222222,location.rate_95%_HPD={0.6010908858929588,1.036357265941034},location.rate_median=0.8148791338047146,height_median=0.0900926363181041,location.set.prob={0.9997057669674382,2.9423303256178896E-4},height_range={0.05493334178304676,0.22735181966635792},location.rate=0.8192466533709297,height_95%_HPD={0.057788280489665333,0.1362615954732404},default.rate_median=9.255659087753652E-4,length_median=0.0165514299892,location="CentreWest",location.prob=0.9997057669674382,location.set={"CentreWest","Southeast"},location.rate_range={0.4742192748492715,1.3058133782516244},height=0.09350813154248121]:0.001130591236596)[&length_range={3.749427876315E-6,0.2398913538779},default.rate_95%_HPD={8.538318839801338E-4,9.999480256426576E-4},length_95%_HPD={4.307828447421E-5,0.1017995644711},default.rate_range={8.001584972796374E-4,9.999667935320232E-4},default.rate=9.248011330746477E-4,length=0.047463643547909544,posterior=0.8985,location.rate_95%_HPD={0.6086924095954791,1.048525471806728},location.rate_median=0.8155336929658817,height_median=0.1085742658162458,location.set.prob={0.9968775119025537,6.183144747418538E-5,0.0030297409262350834,3.091572373709269E-5},height_range={0.05533098227990185,0.24321029932802346},location.rate=0.8208801879652275,height_95%_HPD={0.06566379750951978,0.16078812011599003},default.rate_median=9.27137917962512E-4,length_median=0.04287823014332,location="CentreWest",location.prob=0.9968775119025537,location.set={"CentreWest","RJ","Southeast","Northeast"},location.rate_range={0.4199263066583453,1.3782426490797912},height=0.1111122865319047]:0.07504597186712,(223[&length_range={0.003076929097897,0.2318943274292},default.rate_95%_HPD={8.535417156658662E-4,9.999635770142521E-4},length_95%_HPD={0.01818311220679,0.122210141752},default.rate_range={8.001584972796374E-4,9.999701183629223E-4},default.rate=9.243621626513629E-4,length=0.06841671225630012,location.rate_95%_HPD={0.6089697149275124,1.048525471806728},location.rate_median=0.8160049907200903,height_median=0.0273972602740285,location.set.prob={1.0},height_range={0.02739726027388467,0.027397260274167445},location.rate=0.8210190234927494,height_95%_HPD={0.027397260273959945,0.02739726027410161},default.rate_median=9.267216800386625E-4,length_median=0.06592108798396501,location="CentreWest",location.prob=1.0,location.set={"CentreWest"},location.rate_range={0.4199263066583453,1.3782426490797912},height=0.02739726027402839]:0.05652697967427,256[&length_range={0.01403583320755,0.2428532315388},default.rate_95%_HPD={8.535417156658662E-4,9.999635770142521E-4},length_95%_HPD={0.02914201631645,0.1331690458617},default.rate_range={8.001584972796374E-4,9.999701183629223E-4},default.rate=9.243621626513629E-4,length=0.07937561636595739,location.rate_95%_HPD={0.6089697149275124,1.048525471806728},location.rate_median=0.8160049907200903,height_median=0.016438356164371393,location.set.prob={1.0},height_range={0.016438356164194645,0.016438356164513612},location.rate=0.8210190234927494,height_95%_HPD={0.016438356164298784,0.016438356164446444},default.rate_median=9.267216800386625E-4,length_median=0.076879992093625,location="CentreWest",location.prob=1.0,location.set={"CentreWest"},location.rate_range={0.4199263066583453,1.3782426490797912},height=0.016438356164371427]:0.06748588378392)[&length_range={0.001743352822827,0.2621317255862},default.rate_95%_HPD={8.535417156658662E-4,9.999635770142521E-4},length_95%_HPD={0.02160239945395,0.1533871890383},default.rate_range={8.001584972796374E-4,9.999701183629223E-4},default.rate=9.243621626513629E-4,length=0.08362919844109526,posterior=1.0,location.rate_95%_HPD={0.6089697149275124,1.048525471806728},location.rate_median=0.8160049907200903,height_median=0.09331834825800056,location.set.prob={0.999,5.555555555555556E-5,2.777777777777778E-5,9.166666666666666E-4},height_range={0.030474189371926363,0.2592915877032298},location.rate=0.8210190234927494,height_95%_HPD={0.04558037248080499,0.14960740202608486},default.rate_median=9.267216800386625E-4,length_median=0.079339214674025,location="CentreWest",location.prob=0.999,location.set={"CentreWest","RJ","North","Southeast"},location.rate_range={0.4199263066583453,1.3782426490797912},height=0.09581397253032801]:0.0724071366561)[&length_range={2.377196291317E-5,0.1318783852394},default.rate_95%_HPD={8.575068387838736E-4,9.99932045045759E-4},length_95%_HPD={2.377196291317E-5,0.05168751516095},default.rate_range={8.106159173413071E-4,9.99932045045759E-4},default.rate=9.259736254969802E-4,length=0.019846989886484673,posterior=0.015416666666666667,location.rate_95%_HPD={0.6117539501145098,1.0317903636733077},location.rate_median=0.8130408250054788,height_median=0.16062280881787694,location.set.prob={0.9981981981981982,0.0018018018018018018},height_range={0.08998506928792199,0.26506442266679797},location.rate=0.8163265858652627,height_95%_HPD={0.11346004778998015,0.21219105944703603},default.rate_median=9.259102236886446E-4,length_median=0.01512696438896,location="CentreWest",location.prob=0.9981981981981982,location.set={"CentreWest","Southeast"},location.rate_range={0.51529975468376,1.185600707224493},height=0.1615838752037562]:0.01155274487572,(((224[&length_range={0.03613650854816,0.2771357128685},default.rate_95%_HPD={8.535417156658662E-4,9.999635770142521E-4},length_95%_HPD={0.07784685656118,0.1932996691117},default.rate_range={8.001584972796374E-4,9.999701183629223E-4},default.rate=9.243621626513629E-4,length=0.13810114254147793,location.rate_95%_HPD={0.6089697149275124,1.048525471806728},location.rate_median=0.8160049907200903,height_median=0.01643835616437167,location.set.prob={1.0},height_range={0.016438356164215073,0.01643835616453926},location.rate=0.8210190234927494,height_95%_HPD={0.016438356164288737,0.016438356164450996},default.rate_median=9.267216800386625E-4,length_median=0.13903708695279998,location="CentreWest",location.prob=1.0,location.set={"CentreWest"},location.rate_range={0.4199263066583453,1.3782426490797912},height=0.016438356164371518]:0.1323478531198,(184[&length_range={0.0133330601135,0.2275758071388},default.rate_95%_HPD={8.535417156658662E-4,9.999635770142521E-4},length_95%_HPD={0.04453991181251,0.1536682047025},default.rate_range={8.001584972796374E-4,9.999701183629223E-4},default.rate=9.243621626513629E-4,length=0.1013603189411944,location.rate_95%_HPD={0.6089697149275124,1.048525471806728},location.rate_median=0.8160049907200903,height_median=0.05479452054805711,location.set.prob={1.0},height_range={0.054794520547921666,0.054794520548199},location.rate=0.8210190234927494,height_95%_HPD={0.054794520547982284,0.054794520548131054},default.rate_median=9.267216800386625E-4,length_median=0.1018309250683,location="CentreWest",location.prob=1.0,location.set={"CentreWest"},location.rate_range={0.4199263066583453,1.3782426490797912},height=0.054794520548056884]:0.08096107354307,175[&length_range={0.00267390224968,0.2294919293698},default.rate_95%_HPD={8.535417156658662E-4,9.999635770142521E-4},length_95%_HPD={0.0370243814221,0.1467933248041},default.rate_range={8.001584972796374E-4,9.999701183629223E-4},default.rate=9.243621626513629E-4,length=0.09346549816446557,location.rate_95%_HPD={0.6089697149275124,1.048525471806728},location.rate_median=0.8160049907200903,height_median=0.054794520548057585,location.set.prob={1.0},height_range={0.05479452054791506,0.05479452054819056},location.rate=0.8210190234927494,height_95%_HPD={0.054794520547985504,0.054794520548129},default.rate_median=9.267216800386625E-4,length_median=0.094035095392225,location="CentreWest",location.prob=1.0,location.set={"CentreWest"},location.rate_range={0.4199263066583453,1.3782426490797912},height=0.05479452054805715]:0.08096107354307)[&length_range={3.113547838274E-6,0.1379290393112},default.rate_95%_HPD={8.529235869518467E-4,9.99370370584722E-4},length_95%_HPD={3.113547838274E-6,0.0692572223435},default.rate_range={8.001584972796374E-4,9.999635770142521E-4},default.rate=9.243319779683447E-4,length=0.027800772368308444,posterior=0.2871944444444444,location.rate_95%_HPD={0.6137754045138909,1.0540769113811728},location.rate_median=0.8151863779155409,height_median=0.13852115106536467,location.set.prob={0.9998065576941677,1.9344230583228552E-4},height_range={0.06812758066157604,0.22929421013972548},location.rate=0.8215409602894024,height_95%_HPD={0.08963938945809108,0.1835234854624282},default.rate_median=9.266120628234486E-4,length_median=0.02344227257026,location="CentreWest",location.prob=0.9998065576941677,location.set={"CentreWest","Southeast"},location.rate_range={0.4297017559594527,1.3782426490797912},height=0.1387677637692488]:0.01303061519299)[&length_range={7.447182165388E-6,0.1285537665306},default.rate_95%_HPD={8.561511334151501E-4,9.998995367625307E-4},length_95%_HPD={9.467217313236E-6,0.0650898050072},default.rate_range={8.001584972796374E-4,9.999451675753242E-4},default.rate=9.258643237612446E-4,length=0.02573204061064792,posterior=0.3328055555555556,location.rate_95%_HPD={0.6095396040259559,1.0502501779698865},location.rate_median=0.8151770953728706,height_median=0.15516878170376264,location.set.prob={0.9995826725648944,4.1732743510558383E-4},height_range={0.07812213181402206,0.26330428258685756},location.rate=0.8195972695753667,height_95%_HPD={0.11105561275353698,0.19881945844988802},default.rate_median=9.280561408760173E-4,length_median=0.02113941301414,location="CentreWest",location.prob=0.9995826725648944,location.set={"CentreWest","Southeast"},location.rate_range={0.48851760814835044,1.3782426490797912},height=0.1553085053035816]:0.005272229213272,558[&length_range={0.01743327241665,0.2560470325635},default.rate_95%_HPD={8.535417156658662E-4,9.999635770142521E-4},length_95%_HPD={0.03785616180875,0.1498143190895},default.rate_range={8.001584972796374E-4,9.999701183629223E-4},default.rate=9.243621626513629E-4,length=0.09384165918917108,location.rate_95%_HPD={0.6089697149275124,1.048525471806728},location.rate_median=0.8160049907200903,height_median=0.08219178082208611,location.set.prob={1.0},height_range={0.08219178082195117,0.08219178082224382},location.rate=0.8210190234927494,height_95%_HPD={0.08219178082201767,0.08219178082215656},default.rate_median=9.267216800386625E-4,length_median=0.091561958248895,location="Southeast",location.prob=1.0,location.set={"Southeast"},location.rate_range={0.4199263066583453,1.3782426490797912},height=0.08219178082208593]:0.07186665767531)[&length_range={1.86613540662E-6,0.1273709491683},default.rate_95%_HPD={8.570461014869889E-4,9.999082439374983E-4},length_95%_HPD={1.86613540662E-6,0.05087205255186},default.rate_range={8.006201769867754E-4,9.999667935320232E-4},default.rate=9.265579608130303E-4,length=0.0192044498703224,posterior=0.2861388888888889,location.rate_95%_HPD={0.6225042575779747,1.062318512952874},location.rate_median=0.821215689371534,height_median=0.17144670092334185,location.set.prob={0.9951461023201631,0.004853897679836909},height_range={0.11477490397828,0.264482465176197},location.rate=0.8261740294072355,height_95%_HPD={0.13359772762985272,0.21014409472999757},default.rate_median=9.289133144784163E-4,length_median=0.0151695334653,location="CentreWest",location.prob=0.9951461023201631,location.set={"CentreWest","Southeast"},location.rate_range={0.4297017559594527,1.3058133782516244},height=0.17261335253538101]:0.004395941912923,(168[&length_range={2.018704704509E-7,0.08484023573374},default.rate_95%_HPD={8.535417156658662E-4,9.999635770142521E-4},length_95%_HPD={2.018704704509E-7,0.02760756112774},default.rate_range={8.001584972796374E-4,9.999701183629223E-4},default.rate=9.243621626513629E-4,length=0.0096285281178955,location.rate_95%_HPD={0.6089697149275124,1.048525471806728},location.rate_median=0.8160049907200903,height_median=0.13698630136991594,location.set.prob={1.0},height_range={0.13698630136979506,0.13698630137003753},location.rate=0.8210190234927494,height_95%_HPD={0.13698630136985745,0.13698630136997342},default.rate_median=9.267216800386625E-4,length_median=0.007012343673293999,location="CentreWest",location.prob=1.0,location.set={"CentreWest"},location.rate_range={0.4199263066583453,1.3782426490797912},height=0.13698630136987816]:0.007610308191575,188[&length_range={0.08219198269233,0.1670320165556},default.rate_95%_HPD={8.535417156658662E-4,9.999635770142521E-4},length_95%_HPD={0.08219198269233,0.1097993419496},default.rate_range={8.001584972796374E-4,9.999701183629223E-4},default.rate=9.243621626513629E-4,length=0.09182030893975392,location.rate_95%_HPD={0.6089697149275124,1.048525471806728},location.rate_median=0.8160049907200903,height_median=0.05479452054805767,location.set.prob={1.0},height_range={0.05479452054792411,0.05479452054817868},location.rate=0.8210190234927494,height_95%_HPD={0.05479452054799394,0.05479452054812112},default.rate_median=9.267216800386625E-4,length_median=0.089204124495155,location="CentreWest",location.prob=1.0,location.set={"CentreWest"},location.rate_range={0.4199263066583453,1.3782426490797912},height=0.05479452054805722]:0.08980208901343)[&length_range={3.022290068891E-4,0.1861019418877},default.rate_95%_HPD={8.535417156658662E-4,9.999635770142521E-4},length_95%_HPD={0.004955983614087,0.07092439902947},default.rate_range={8.001584972796374E-4,9.999701183629223E-4},default.rate=9.243621626513629E-4,length=0.03535150421160937,posterior=1.0,location.rate_95%_HPD={0.6089697149275124,1.048525471806728},location.rate_median=0.8160049907200903,height_median=0.14399864504317755,location.set.prob={0.9999722222222223,2.777777777777778E-5},height_range={0.13698650324036976,0.22182653710363498},location.rate=0.8210190234927494,height_95%_HPD={0.13698650324036976,0.16459386249769187},default.rate_median=9.267216800386625E-4,length_median=0.03269477850415,location="CentreWest",location.prob=0.9999722222222223,location.set={"CentreWest","Southeast"},location.rate_range={0.4199263066583453,1.3782426490797912},height=0.1466148294878113]:0.01385777084883)[&length_range={2.242870921479E-4,0.1778023447873},default.rate_95%_HPD={8.533445490013968E-4,9.998614271861084E-4},length_95%_HPD={0.00100600959499,0.08163659683629},default.rate_range={8.002136259912647E-4,9.999701183629223E-4},default.rate=9.246350938074194E-4,length=0.033638602014054275,posterior=0.8180555555555555,location.rate_95%_HPD={0.6094075480584648,1.0482246305368712},location.rate_median=0.8187877623137417,height_median=0.19154126278733385,location.set.prob={0.9564685908319185,3.3955857385398983E-4,1.0186757215619694E-4,0.042886247877758917,2.0373514431239388E-4},height_range={0.1419437105770321,0.29271832011941773},location.rate=0.8239002644614208,height_95%_HPD={0.1551679530764336,0.2320916564129927},default.rate_median=9.27048825073326E-4,length_median=0.028108165252475,location="CentreWest",location.prob=0.9564685908319185,location.set={"CentreWest","RJ","North","Southeast","Northeast"},location.rate_range={0.4199263066583453,1.3782426490797912},height=0.19344381043429434]:0.009429741069794)[&length_range={6.628935531129E-4,0.01371626057001},default.rate_95%_HPD={8.617617095565254E-4,9.810070387753537E-4},length_95%_HPD={6.628935531129E-4,0.01371626057001},default.rate_range={8.617617095565254E-4,9.810070387753537E-4},default.rate=9.193965019683772E-4,length=0.007166386581047817,posterior=1.6666666666666666E-4,location.rate_95%_HPD={0.6724542629348281,0.8727555256015478},location.rate_median=0.7121187892340938,height_median=0.20144162585515812,location.set.prob={1.0},height_range={0.16788412148009296,0.2087090358363468},location.rate=0.7361203120898104,height_95%_HPD={0.16788412148009296,0.2087090358363468},default.rate_median=9.188967866423164E-4,length_median=0.00727266738178,location="CentreWest",location.prob=1.0,location.set={"CentreWest"},location.rate_range={0.6724542629348281,0.8727555256015478},height=0.1966508352614639]:6.628935531129E-4)[&length_range={0.01339709529143,0.02330192313357},default.rate_95%_HPD={9.240088314718604E-4,9.499226793529568E-4},length_95%_HPD={0.01339709529143,0.02330192313357},default.rate_range={9.240088314718604E-4,9.499226793529568E-4},default.rate=9.369657554124085E-4,length=0.0183495092125,posterior=5.555555555555556E-5,location.rate_95%_HPD={0.6724542629348281,0.7394853572208365},location.rate_median=0.7059698100778323,height_median=0.18375352160284084,location.set.prob={1.0},height_range={0.16854701503320585,0.19896002817247582},location.rate=0.7059698100778323,height_95%_HPD={0.16854701503320585,0.19896002817247582},default.rate_median=9.369657554124085E-4,length_median=0.0183495092125,location="CentreWest",location.prob=1.0,location.set={"CentreWest"},location.rate_range={0.6724542629348281,0.7394853572208365},height=0.18375352160284084]:0.01339709529143)[&default.rate=9.240088314718604E-4,length=0.04666366353149,posterior=2.777777777777778E-5,location="CentreWest",location.prob=1.0,location.set={"CentreWest"},location.set.prob={1.0},height=0.18194411032463587,location.rate=0.6724542629348281]:0.04666366353149,((222[&length_range={0.0572727207015,0.2459817706833},default.rate_95%_HPD={8.535417156658662E-4,9.999635770142521E-4},length_95%_HPD={0.08667822351909,0.1805079131022},default.rate_range={8.001584972796374E-4,9.999701183629223E-4},default.rate=9.243621626513629E-4,length=0.13189430741150668,location.rate_95%_HPD={0.6089697149275124,1.048525471806728},location.rate_median=0.8160049907200903,height_median=0.027397260274028445,location.set.prob={1.0},height_range={0.027397260273882007,0.027397260274192037},location.rate=0.8210190234927494,height_95%_HPD={0.027397260273947788,0.027397260274111046},default.rate_median=9.267216800386625E-4,length_median=0.13109906425615,location="CentreWest",location.prob=1.0,location.set={"CentreWest"},location.rate_range={0.4199263066583453,1.3782426490797912},height=0.027397260274028685]:0.1299846448101,550[&length_range={0.003162408298336,0.1615606533598},default.rate_95%_HPD={8.535417156658662E-4,9.999635770142521E-4},length_95%_HPD={0.01485443437375,0.09466572616615},default.rate_range={8.001584972796374E-4,9.999701183629223E-4},default.rate=9.243621626513629E-4,length=0.05412875018182644,location.rate_95%_HPD={0.6089697149275124,1.048525471806728},location.rate_median=0.8160049907200903,height_median=0.11780821917818687,location.set.prob={1.0},height_range={0.11780821917805334,0.11780821917831269},location.rate=0.8210190234927494,height_95%_HPD={0.1178082191781259,0.11780821917824402},default.rate_median=9.267216800386625E-4,length_median=0.052185033532525,location="Southeast",location.prob=1.0,location.set={"Southeast"},location.rate_range={0.4199263066583453,1.3782426490797912},height=0.11780821917818679]:0.03957368590597)[&length_range={1.297052421281E-5,0.1142335184554},default.rate_95%_HPD={8.505671332321329E-4,9.993394788933097E-4},length_95%_HPD={1.297052421281E-5,0.04191418982457},default.rate_range={8.006201769867754E-4,9.999667935320232E-4},default.rate=9.232844370856862E-4,length=0.014666239166148553,posterior=0.22302777777777777,location.rate_95%_HPD={0.6018705621210825,1.0414488331654623},location.rate_median=0.8155088975948446,height_median=0.16271097618369734,location.set.prob={0.834848673558351,2.4909702329057166E-4,3.736455349358575E-4,0.1645285838834226},height_range={0.12128473726458694,0.27337903095734484},location.rate=0.8217640755043633,height_95%_HPD={0.12809286073508203,0.19953435455076335},default.rate_median=9.254737367709639E-4,length_median=0.01076670726277,location="CentreWest",location.prob=0.834848673558351,location.set={"CentreWest","RJ","North","Southeast"},location.rate_range={0.44237803148758803,1.267990621209232},height=0.16468020512108672]:0.001592599639108,218[&length_range={0.005217926181032,0.2031796662102},default.rate_95%_HPD={8.535417156658662E-4,9.999635770142521E-4},length_95%_HPD={0.03360740756703,0.1291638369726},default.rate_range={8.001584972796374E-4,9.999701183629223E-4},default.rate=9.243621626513629E-4,length=0.08072149351768461,location.rate_95%_HPD={0.6089697149275124,1.048525471806728},location.rate_median=0.8160049907200903,height_median=0.07945205479450113,location.set.prob={1.0},height_range={0.07945205479436329,0.07945205479463091},location.rate=0.8210190234927494,height_95%_HPD={0.07945205479443573,0.07945205479456569},default.rate_median=9.267216800386625E-4,length_median=0.079973633881995,location="CentreWest",location.prob=1.0,location.set={"CentreWest"},location.rate_range={0.4199263066583453,1.3782426490797912},height=0.07945205479450108]:0.07952244992876)[&length_range={0.001065841983752,0.1987945902601},default.rate_95%_HPD={8.535417156658662E-4,9.999635770142521E-4},length_95%_HPD={0.006406709626985,0.103529669398},default.rate_range={8.001584972796374E-4,9.999701183629223E-4},default.rate=9.243621626513629E-4,length=0.05009381598687895,posterior=1.0,location.rate_95%_HPD={0.6089697149275124,1.048525471806728},location.rate_median=0.8160049907200903,height_median=0.17580846103289613,location.set.prob={0.6801944444444444,0.0011111111111111111,2.2222222222222223E-4,2.5E-4,0.31780555555555556,4.166666666666667E-4},height_range={0.12347813301375626,0.282631721004731},location.rate=0.8210190234927494,height_95%_HPD={0.1379487486782967,0.2195234982949021},default.rate_median=9.267216800386625E-4,length_median=0.04584932807381,location="CentreWest",location.prob=0.6801944444444444,location.set={"CentreWest","RJ","South","North","Southeast","Northeast"},location.rate_range={0.4199263066583453,1.3782426490797912},height=0.17759694619253008]:0.06963326913288)[&default.rate=9.240088314718604E-4,length=0.01210004749955,posterior=2.777777777777778E-5,location="CentreWest",location.prob=1.0,location.set={"CentreWest"},location.set.prob={1.0},height=0.22860777385612588,location.rate=0.6724542629348281]:0.01210004749955)[&default.rate=9.240088314718604E-4,length=0.01881982713152,posterior=2.777777777777778E-5,location="CentreWest",location.prob=1.0,location.set={"CentreWest"},location.set.prob={1.0},height=0.24070782135567587,location.rate=0.6724542629348281]:0.01881982713152)[&default.rate=9.240088314718604E-4,length=0.001093264177459,posterior=2.777777777777778E-5,location="CentreWest",location.prob=1.0,location.set={"CentreWest"},location.set.prob={1.0},height=0.2595276484871959,location.rate=0.6724542629348281]:0.001093264177459,((((342[&length_range={2.991905746505E-4,0.1045269501867},default.rate_95%_HPD={8.535417156658662E-4,9.999635770142521E-4},length_95%_HPD={0.007548006280484,0.05961810979062},default.rate_range={8.001584972796374E-4,9.999701183629223E-4},default.rate=9.243621626513629E-4,length=0.0322195043489727,location.rate_95%_HPD={0.6089697149275124,1.048525471806728},location.rate_median=0.8160049907200903,height_median=0.1479452054795729,location.set.prob={1.0},height_range={0.14794520547945467,0.14794520547968687},location.rate=0.8210190234927494,height_95%_HPD={0.14794520547951384,0.14794520547962897},default.rate_median=9.267216800386625E-4,length_median=0.030821210680465,location="RJ",location.prob=1.0,location.set={"RJ"},location.rate_range={0.4199263066583453,1.3782426490797912},height=0.1479452054795724]:0.03983090430274,574[&length_range={0.04961425906777,0.1538420186798},default.rate_95%_HPD={8.535417156658662E-4,9.999635770142521E-4},length_95%_HPD={0.0568630747736,0.1089331782837},default.rate_range={8.001584972796374E-4,9.999701183629223E-4},default.rate=9.243621626513629E-4,length=0.08153457284208705,location.rate_95%_HPD={0.6089697149275124,1.048525471806728},location.rate_median=0.8160049907200903,height_median=0.09863013698645778,location.set.prob={1.0},height_range={0.09863013698633599,0.09863013698658157},location.rate=0.8210190234927494,height_95%_HPD={0.09863013698639683,0.09863013698651735},default.rate_median=9.267216800386625E-4,length_median=0.08013627917357499,location="Southeast",location.prob=1.0,location.set={"Southeast"},location.rate_range={0.4199263066583453,1.3782426490797912},height=0.09863013698645744]:0.08914597279586)[&length_range={0.003536293348311,0.129431797591},default.rate_95%_HPD={8.535417156658662E-4,9.999635770142521E-4},length_95%_HPD={0.01413020206207,0.07348480798808},default.rate_range={8.001584972796374E-4,9.999701183629223E-4},default.rate=9.243621626513629E-4,length=0.04132754045592835,posterior=1.0,location.rate_95%_HPD={0.6089697149275124,1.048525471806728},location.rate_median=0.8160049907200903,height_median=0.17876641616004516,location.set.prob={0.16286111111111112,0.2418611111111111,4.4444444444444447E-4,8.333333333333333E-5,0.59375,0.001},height_range={0.14824439605427103,0.252472155666285},location.rate=0.8210190234927494,height_95%_HPD={0.15549321176011022,0.20756331527022698},default.rate_median=9.267216800386625E-4,length_median=0.039760160941564995,location="Southeast",location.prob=0.59375,location.set={"CentreWest","RJ","South","North","Southeast","Northeast"},location.rate_range={0.4199263066583453,1.3782426490797912},height=0.18016470982854438]:0.01617810423862,(200[&length_range={0.01410028395323,0.2121759637596},default.rate_95%_HPD={8.535417156658662E-4,9.999635770142521E-4},length_95%_HPD={0.05259927892609,0.161273240036},default.rate_range={8.001584972796374E-4,9.999701183629223E-4},default.rate=9.243621626513629E-4,length=0.10541468862053092,location.rate_95%_HPD={0.6089697149275124,1.048525471806728},location.rate_median=0.8160049907200903,height_median=0.07671232876714368,location.set.prob={1.0},height_range={0.07671232876700307,0.07671232876728606},location.rate=0.8210190234927494,height_95%_HPD={0.07671232876706502,0.07671232876721601},default.rate_median=9.267216800386625E-4,length_median=0.1052483293473,location="CentreWest",location.prob=1.0,location.set={"CentreWest"},location.rate_range={0.4199263066583453,1.3782426490797912},height=0.07671232876714336]:0.1112488135255,((181[&length_range={2.743067355686E-4,0.1803189560109},default.rate_95%_HPD={8.535417156658662E-4,9.999635770142521E-4},length_95%_HPD={0.01559404583924,0.1159748152853},default.rate_range={8.001584972796374E-4,9.999701183629223E-4},default.rate=9.243621626513629E-4,length=0.06421741957839747,location.rate_95%_HPD={0.6089697149275124,1.048525471806728},location.rate_median=0.8160049907200903,height_median=0.05479452054805711,location.set.prob={1.0},height_range={0.054794520547924885,0.054794520548203995},location.rate=0.8210190234927494,height_95%_HPD={0.054794520547994496,0.054794520548118286},default.rate_median=9.267216800386625E-4,length_median=0.06257295566554,location="CentreWest",location.prob=1.0,location.set={"CentreWest"},location.rate_range={0.4199263066583453,1.3782426490797912},height=0.05479452054805725]:0.1142162079319,247[&length_range={0.01124566623853,0.2338506478632},default.rate_95%_HPD={8.535417156658662E-4,9.999635770142521E-4},length_95%_HPD={0.02615282815384,0.1321321442699},default.rate_range={8.001584972796374E-4,9.999701183629223E-4},default.rate=9.243621626513629E-4,length=0.07676717471730994,location.rate_95%_HPD={0.6089697149275124,1.048525471806728},location.rate_median=0.8160049907200903,height_median=0.043835616438400504,location.set.prob={1.0},height_range={0.043835616438258784,0.043835616438539504},location.rate=0.8210190234927494,height_95%_HPD={0.043835616438335945,0.04383561643846701},default.rate_median=9.267216800386625E-4,length_median=0.074449214309015,location="CentreWest",location.prob=1.0,location.set={"CentreWest"},location.rate_range={0.4199263066583453,1.3782426490797912},height=0.04383561643840029]:0.1251751120415)[&length_range={1.902161731116E-4,0.1882836385545},default.rate_95%_HPD={8.536070305615338E-4,9.999701183629223E-4},length_95%_HPD={0.002245363780054,0.09463790400708},default.rate_range={8.001584972796374E-4,9.999701183629223E-4},default.rate=9.243701549375374E-4,length=0.045003560612322906,posterior=0.961,location.rate_95%_HPD={0.6087647422925145,1.0485053770273742},location.rate_median=0.8159089736370433,height_median=0.1170450954694183,location.set.prob={1.0},height_range={0.05508128267687512,0.23374144365440758},location.rate=0.8209389215129754,height_95%_HPD={0.07099237280677123,0.16975246942818217},default.rate_median=9.267257177841436E-4,length_median=0.041059720786515,location="CentreWest",location.prob=1.0,location.set={"CentreWest"},location.rate_range={0.4199263066583453,1.3782426490797912},height=0.11860993285407719]:0.01527277986298,((230[&length_range={0.006620137630195,0.2342643539886},default.rate_95%_HPD={8.535417156658662E-4,9.999635770142521E-4},length_95%_HPD={0.03579486767717,0.1586522222546},default.rate_range={8.001584972796374E-4,9.999701183629223E-4},default.rate=9.243621626513629E-4,length=0.09586714954530741,location.rate_95%_HPD={0.6089697149275124,1.048525471806728},location.rate_median=0.8160049907200903,height_median=0.02739726027402828,location.set.prob={1.0},height_range={0.02739726027388878,0.027397260274163004},location.rate=0.8210190234927494,height_95%_HPD={0.027397260273956836,0.027397260274100055},default.rate_median=9.267216800386625E-4,length_median=0.09328112383130499,location="CentreWest",location.prob=1.0,location.set={"CentreWest"},location.rate_range={0.4199263066583453,1.3782426490797912},height=0.02739726027402867]:0.1406759020228,(250[&length_range={0.01187837234054,0.208455143592},default.rate_95%_HPD={8.535417156658662E-4,9.999635770142521E-4},length_95%_HPD={0.03045319969377,0.1354281227185},default.rate_range={8.001584972796374E-4,9.999701183629223E-4},default.rate=9.243621626513629E-4,length=0.08122965858942273,location.rate_95%_HPD={0.6089697149275124,1.048525471806728},location.rate_median=0.8160049907200903,height_median=0.01643835616437153,location.set.prob={1.0},height_range={0.016438356164241885,0.016438356164516055},location.rate=0.8210190234927494,height_95%_HPD={0.016438356164300783,0.016438356164440004},default.rate_median=9.267216800386625E-4,length_median=0.07915072543403,location="CentreWest",location.prob=1.0,location.set={"CentreWest"},location.rate_range={0.4199263066583453,1.3782426490797912},height=0.016438356164371414]:0.1262691676883,228[&length_range={9.194682308826E-4,0.1974962394823},default.rate_95%_HPD={8.535417156658662E-4,9.999635770142521E-4},length_95%_HPD={0.01949429558411,0.1244692186088},default.rate_range={8.001584972796374E-4,9.999701183629223E-4},default.rate=9.243621626513629E-4,length=0.07027075447976451,location.rate_95%_HPD={0.6089697149275124,1.048525471806728},location.rate_median=0.8160049907200903,height_median=0.02739726027402839,location.set.prob={1.0},height_range={0.027397260273880064,0.02739726027416428},location.rate=0.8210190234927494,height_95%_HPD={0.0273972602739615,0.027397260274096447},default.rate_median=9.267216800386625E-4,length_median=0.06819182132437,location="CentreWest",location.prob=1.0,location.set={"CentreWest"},location.rate_range={0.4199263066583453,1.3782426490797912},height=0.02739726027402856]:0.1153102635786)[&length_range={0.002212483377432,0.2032418866423},default.rate_95%_HPD={8.535417156658662E-4,9.999635770142521E-4},length_95%_HPD={0.0141502672762,0.1268049299702},default.rate_range={8.001584972796374E-4,9.999701183629223E-4},default.rate=9.243621626513629E-4,length=0.06714800714998799,posterior=1.0,location.rate_95%_HPD={0.6089697149275124,1.048525471806728},location.rate_median=0.8160049907200903,height_median=0.09558908159843624,location.set.prob={1.0},height_range={0.028316728504910238,0.22489349975632006},location.rate=0.8210190234927494,height_95%_HPD={0.04689155585811533,0.151866478882832},default.rate_median=9.267216800386625E-4,length_median=0.064304700539735,location="CentreWest",location.prob=1.0,location.set={"CentreWest"},location.rate_range={0.4199263066583453,1.3782426490797912},height=0.09766801475379354]:0.02536563844418)[&length_range={7.241738686853E-6,0.1437046672092},default.rate_95%_HPD={8.499943763038795E-4,9.958710890616577E-4},length_95%_HPD={7.241738686853E-6,0.07041166268463},default.rate_range={8.029663610287252E-4,9.99943708831479E-4},default.rate=9.241276138724053E-4,length=0.026947967237777114,posterior=0.07944444444444444,location.rate_95%_HPD={0.6185179770689244,1.0679228586674707},location.rate_median=0.8177387618019065,height_median=0.13106630606920694,location.set.prob={1.0},height_range={0.053099469638373864,0.22827309466911036},location.rate=0.8221635665820218,height_95%_HPD={0.08068866748235354,0.1891148394649234},default.rate_median=9.268805701304908E-4,length_median=0.02159294934963,location="CentreWest",location.prob=1.0,location.set={"CentreWest"},location.rate_range={0.48851760814835044,1.231285738006208},height=0.13182629123431003]:0.008969588327293,(171[&length_range={0.002020479334239,0.1389395466827},default.rate_95%_HPD={8.535417156658662E-4,9.999635770142521E-4},length_95%_HPD={0.008503704364136,0.08550812189384},default.rate_range={8.001584972796374E-4,9.999701183629223E-4},default.rate=9.243621626513629E-4,length=0.04606700297069337,location.rate_95%_HPD={0.6089697149275124,1.048525471806728},location.rate_median=0.8160049907200903,height_median=0.1452054794522154,location.set.prob={1.0},height_range={0.14520547945209594,0.14520547945233003},location.rate=0.8210190234927494,height_95%_HPD={0.1452054794521579,0.14520547945227313},default.rate_median=9.267216800386625E-4,length_median=0.044115982907175,location="CentreWest",location.prob=1.0,location.set={"CentreWest"},location.rate_range={0.4199263066583453,1.3782426490797912},height=0.14520547945221443]:0.008277530212874,((190[&length_range={3.236469038576E-4,0.2169213631854},default.rate_95%_HPD={8.535417156658662E-4,9.999635770142521E-4},length_95%_HPD={0.008417912638479,0.1397137446703},default.rate_range={8.001584972796374E-4,9.999701183629223E-4},default.rate=9.243621626513629E-4,length=0.07526052127586515,location.rate_95%_HPD={0.6089697149275124,1.048525471806728},location.rate_median=0.8160049907200903,height_median=0.05479452054805717,location.set.prob={1.0},height_range={0.05479452054791306,0.054794520548191894},location.rate=0.8210190234927494,height_95%_HPD={0.05479452054799089,0.054794520548123726},default.rate_median=9.267216800386625E-4,length_median=0.07318395970797001,location="CentreWest",location.prob=1.0,location.set={"CentreWest"},location.rate_range={0.4199263066583453,1.3782426490797912},height=0.054794520548057384]:0.07906974074016,203[&length_range={0.01429237703415,0.2476140751965},default.rate_95%_HPD={8.535417156658662E-4,9.999635770142521E-4},length_95%_HPD={0.05811772413237,0.197117295259},default.rate_range={8.001584972796374E-4,9.999701183629223E-4},default.rate=9.243621626513629E-4,length=0.1264131134924808,location.rate_95%_HPD={0.6089697149275124,1.048525471806728},location.rate_median=0.8160049907200903,height_median=0.016438356164371948,location.set.prob={1.0},height_range={0.016438356164223955,0.01643835616452316},location.rate=0.8210190234927494,height_95%_HPD={0.01643835616429068,0.016438356164447443},default.rate_median=9.267216800386625E-4,length_median=0.12541388002585002,location="CentreWest",location.prob=1.0,location.set={"CentreWest"},location.rate_range={0.4199263066583453,1.3782426490797912},height=0.01643835616437164]:0.1174259051238)[&length_range={3.159418130297E-6,0.1471577761253},default.rate_95%_HPD={8.542924182176053E-4,9.992322798120033E-4},length_95%_HPD={3.159418130297E-6,0.07246450211821},default.rate_range={8.001584972796374E-4,9.999289137356433E-4},default.rate=9.248589169894459E-4,length=0.02700851515469668,posterior=0.06769444444444445,location.rate_95%_HPD={0.5977053936766105,1.0373481871130534},location.rate_median=0.8177999000158097,height_median=0.1267847673417694,location.set.prob={1.0},height_range={0.05760189687761191,0.220128014853811},location.rate=0.8219102837241345,height_95%_HPD={0.0750013779449451,0.184378438974108},default.rate_median=9.270522596592327E-4,length_median=0.02039913698494,location="CentreWest",location.prob=1.0,location.set={"CentreWest"},location.rate_range={0.5029703987551647,1.192277586510034},height=0.12791422504020108]:0.01912345464662,189[&length_range={3.891765472769E-4,0.2013892919037},default.rate_95%_HPD={8.535417156658662E-4,9.999635770142521E-4},length_95%_HPD={0.006333441308287,0.1219652398929},default.rate_range={8.001584972796374E-4,9.999701183629223E-4},default.rate=9.243621626513629E-4,length=0.06399737032423669,location.rate_95%_HPD={0.6089697149275124,1.048525471806728},location.rate_median=0.8160049907200903,height_median=0.07671232876714396,location.set.prob={1.0},height_range={0.07671232876701495,0.07671232876728301},location.rate=0.8210190234927494,height_95%_HPD={0.07671232876708028,0.07671232876720507},default.rate_median=9.267216800386625E-4,length_median=0.061958761278435,location="CentreWest",location.prob=1.0,location.set={"CentreWest"},location.rate_range={0.4199263066583453,1.3782426490797912},height=0.07671232876714405]:0.0762753871677)[&length_range={2.077237248546E-5,0.1273190905038},default.rate_95%_HPD={8.58076541949036E-4,9.999289137356433E-4},length_95%_HPD={2.077237248546E-5,0.06502863600628},default.rate_range={8.099828366742683E-4,9.999289137356433E-4},default.rate=9.248231803192065E-4,length=0.024914917880284514,posterior=0.028555555555555556,location.rate_95%_HPD={0.6232214456539428,1.0610818316271824},location.rate_median=0.82081835403646,height_median=0.14091752101731547,location.set.prob={1.0},height_range={0.08421042382409327,0.22069530973738677},location.rate=0.8229207050788498,height_95%_HPD={0.09373015717692124,0.18914710489254932},default.rate_median=9.259119019650859E-4,length_median=0.019659306098764998,location="CentreWest",location.prob=1.0,location.set={"CentreWest"},location.rate_range={0.5011910900577328,1.2070816265812525},height=0.14161358356977233]:4.952937302471E-4)[&length_range={5.796185456927E-4,0.06359416776814},default.rate_95%_HPD={8.523113195792661E-4,9.861539424592192E-4},length_95%_HPD={5.796185456927E-4,0.04454626298063},default.rate_range={8.301620288194422E-4,9.861539424592192E-4},default.rate=9.150505948516086E-4,length=0.017399045024043283,posterior=0.00275,location.rate_95%_HPD={0.5764979713532563,0.9468380522362242},location.rate_median=0.8333698436349862,height_median=0.17889597337569058,location.set.prob={1.0},height_range={0.150427089491387,0.23032846158650133},location.rate=0.8142034975719633,height_95%_HPD={0.1534830096650659,0.20985978570900254},default.rate_median=9.17761049224103E-4,length_median=0.0131816920241,location="CentreWest",location.prob=1.0,location.set={"CentreWest"},location.rate_range={0.5764979713532563,1.0561418568614862},height=0.18165630786498219]:0.02355974095901)[&length_range={1.179554518074E-5,0.08033437478458},default.rate_95%_HPD={8.592081279557514E-4,9.962979357045205E-4},length_95%_HPD={1.179554518074E-5,0.04411791672547},default.rate_range={8.131740292289135E-4,9.996843438057775E-4},default.rate=9.264506494406928E-4,length=0.016626571133940837,posterior=0.021083333333333332,location.rate_95%_HPD={0.6137026574082312,1.0552192049558777},location.rate_median=0.8229049189777254,height_median=0.18809497554240795,location.set.prob={1.0},height_range={0.1492365182557409,0.24579183709446706},location.rate=0.8261378447595469,height_95%_HPD={0.15945680328711814,0.21801975443992982},default.rate_median=9.277430610126292E-4,length_median=0.0124186182241,location="CentreWest",location.prob=1.0,location.set={"CentreWest"},location.rate_range={0.5101816363176856,1.1678661522550011},height=0.1885173510534309]:0.007240757718797)[&length_range={1.565415130161E-6,0.08560311983538},default.rate_95%_HPD={8.550926824961952E-4,9.990550176754195E-4},length_95%_HPD={1.565415130161E-6,0.0492311252001},default.rate_range={8.001584972796374E-4,9.999202662319873E-4},default.rate=9.251441870673289E-4,length=0.019213260478073466,posterior=0.09416666666666666,location.rate_95%_HPD={0.617500654191712,1.0543706229892662},location.rate_median=0.8188169457688252,height_median=0.1954614570750345,location.set.prob={1.0},height_range={0.15196991839818913,0.2601447529361999},location.rate=0.8241927448904786,height_95%_HPD={0.16218962828992672,0.22710071756422945},default.rate_median=9.276046115121586E-4,length_median=0.015398792792055,location="CentreWest",location.prob=1.0,location.set={"CentreWest"},location.rate_range={0.48408720581201553,1.267990621209232},height=0.19615384684926307]:0.003677633949701)[&length_range={2.295431207722E-6,0.1292843443119},default.rate_95%_HPD={8.55439809870072E-4,9.998038610724042E-4},length_95%_HPD={2.295431207722E-6,0.05206587990572},default.rate_range={8.003536937556437E-4,9.999667935320232E-4},default.rate=9.256109663042741E-4,length=0.020617238461205733,posterior=0.4062222222222222,location.rate_95%_HPD={0.598551593840692,1.038918547923145},location.rate_median=0.8161787620835744,height_median=0.20584812225796967,location.set.prob={0.99972647702407,2.735229759299781E-4},height_range={0.154831330139776,0.28515097486779906},location.rate=0.8209205400198196,height_95%_HPD={0.17433720872414898,0.24154307473101586},default.rate_median=9.278508670263104E-4,length_median=0.016916185555985,location="CentreWest",location.prob=0.99972647702407,location.set={"CentreWest","Southeast"},location.rate_range={0.4199263066583453,1.2769658285100023},height=0.20660946050857046]:0.01599307172833)[&length_range={8.504325766842E-5,0.1179477068438},default.rate_95%_HPD={8.546503625306627E-4,9.999701183629223E-4},length_95%_HPD={3.121864684054E-4,0.04215810128321},default.rate_range={8.001584972796374E-4,9.999701183629223E-4},default.rate=9.247663139120088E-4,length=0.017988189500096226,posterior=0.6933055555555555,location.rate_95%_HPD={0.6086077831782699,1.0496859473487197},location.rate_median=0.8161832533599392,height_median=0.22400133355942192,location.set.prob={0.9929484354341119,0.0014022997716254659,4.006570776072759E-5,4.006570776072759E-5,0.005529067670980408,4.006570776072759E-5},height_range={0.17393724667835758,0.31591235275688345},location.rate=0.8211544816259796,height_95%_HPD={0.19250018397635998,0.26106559420474207},default.rate_median=9.270568292189719E-4,length_median=0.01520176613108,location="CentreWest",location.prob=0.9929484354341119,location.set={"CentreWest","RJ","South","North","Southeast","Northeast"},location.rate_range={0.4199263066583453,1.3782426490797912},height=0.22520853067890545]:0.010131146026,(((236[&length_range={0.009843564362106,0.2002908546393},default.rate_95%_HPD={8.535417156658662E-4,9.999635770142521E-4},length_95%_HPD={0.03479913095434,0.1336084511729},default.rate_range={8.001584972796374E-4,9.999701183629223E-4},default.rate=9.243621626513629E-4,length=0.08178409957102359,location.rate_95%_HPD={0.6089697149275124,1.048525471806728},location.rate_median=0.8160049907200903,height_median=0.04383561643840006,location.set.prob={1.0},height_range={0.0438356164382539,0.04383561643855405},location.rate=0.8210190234927494,height_95%_HPD={0.04383561643833189,0.04383561643846701},default.rate_median=9.267216800386625E-4,length_median=0.079733124987865,location="CentreWest",location.prob=1.0,location.set={"CentreWest"},location.rate_range={0.4199263066583453,1.3782426490797912},height=0.04383561643840022]:0.07375142083802,193[&length_range={4.938267146124E-4,0.1784978351528},default.rate_95%_HPD={8.535417156658662E-4,9.999635770142521E-4},length_95%_HPD={0.014818856264,0.1125795631449},default.rate_range={8.001584972796374E-4,9.999701183629223E-4},default.rate=9.243621626513629E-4,length=0.06178044775217955,location.rate_95%_HPD={0.6089697149275124,1.048525471806728},location.rate_median=0.8160049907200903,height_median=0.054794520548057224,location.set.prob={1.0},height_range={0.05479452054793088,0.054794520548195},location.rate=0.8210190234927494,height_95%_HPD={0.054794520547994,0.05479452054812006},default.rate_median=9.267216800386625E-4,length_median=0.060268197569745,location="CentreWest",location.prob=1.0,location.set={"CentreWest"},location.rate_range={0.4199263066583453,1.3782426490797912},height=0.054794520548057286]:0.06279251672836)[&length_range={2.533656894177E-6,0.1347953054942},default.rate_95%_HPD={8.543948571410562E-4,9.999322246495128E-4},length_95%_HPD={4.117320817842E-6,0.0451681850308},default.rate_range={8.012081796128021E-4,9.999451675753242E-4},default.rate=9.238184298581347E-4,length=0.015783862985482795,posterior=0.261,location.rate_95%_HPD={0.6032897380718415,1.040986404787823},location.rate_median=0.8136442779452053,height_median=0.11529843681316015,location.set.prob={1.0},height_range={0.06130276450729283,0.21719372321400587},location.rate=0.8200731398291203,height_95%_HPD={0.07330347641476004,0.16118959670760336},default.rate_median=9.254801901876872E-4,length_median=0.01144921835191,location="CentreWest",location.prob=1.0,location.set={"CentreWest"},location.rate_range={0.4524374179460277,1.267990621209232},height=0.11714146501760779]:0.01417817453659,229[&length_range={0.02628192052648,0.2221170252967},default.rate_95%_HPD={8.535417156658662E-4,9.999635770142521E-4},length_95%_HPD={0.04142423203758,0.1405759319505},default.rate_range={8.001584972796374E-4,9.999701183629223E-4},default.rate=9.243621626513629E-4,length=0.08967136217256161,location.rate_95%_HPD={0.6089697149275124,1.048525471806728},location.rate_median=0.8160049907200903,height_median=0.027397260274028445,location.set.prob={1.0},height_range={0.027397260273892277,0.027397260274184487},location.rate=0.8210190234927494,height_95%_HPD={0.027397260273954893,0.027397260274096502},default.rate_median=9.267216800386625E-4,length_median=0.088078670986125,location="CentreWest",location.prob=1.0,location.set={"CentreWest"},location.rate_range={0.4199263066583453,1.3782426490797912},height=0.02739726027402865]:0.104367951539)[&length_range={0.001080142751449,0.1905404262979},default.rate_95%_HPD={8.535417156658662E-4,9.999635770142521E-4},length_95%_HPD={0.007331872524943,0.107146687208},default.rate_range={8.001584972796374E-4,9.999701183629223E-4},default.rate=9.243621626513629E-4,length=0.053965907207743975,posterior=1.0,location.rate_95%_HPD={0.6089697149275124,1.048525471806728},location.rate_median=0.8160049907200903,height_median=0.1317283015355253,location.set.prob={1.0},height_range={0.0636800925036835,0.24951428557072444},location.rate=0.8210190234927494,height_95%_HPD={0.08691147487262979,0.18348083787277436},default.rate_median=9.267216800386625E-4,length_median=0.050174268834295,location="CentreWest",location.prob=1.0,location.set={"CentreWest"},location.rate_range={0.4199263066583453,1.3782426490797912},height=0.13336523834149247]:0.05454597295918,((((199[&length_range={0.02754902106229,0.2678890712378},default.rate_95%_HPD={8.535417156658662E-4,9.999635770142521E-4},length_95%_HPD={0.05135010179646,0.2038357619571},default.rate_range={8.001584972796374E-4,9.999701183629223E-4},default.rate=9.243621626513629E-4,length=0.12593526723112336,location.rate_95%_HPD={0.6089697149275124,1.048525471806728},location.rate_median=0.8160049907200903,height_median=0.016438356164371393,location.set.prob={1.0},height_range={0.01643835616421807,0.016438356164527934},location.rate=0.8210190234927494,height_95%_HPD={0.0164383561642939,0.01643835616445133},default.rate_median=9.267216800386625E-4,length_median=0.1234914386159,location="CentreWest",location.prob=1.0,location.set={"CentreWest"},location.rate_range={0.4199263066583453,1.3782426490797912},height=0.016438356164371573]:0.1328319398848,245[&length_range={0.002583575886327,0.2347420565698},default.rate_95%_HPD={8.535417156658662E-4,9.999635770142521E-4},length_95%_HPD={0.01763103546244,0.1554913525348},default.rate_range={8.001584972796374E-4,9.999701183629223E-4},default.rate=9.243621626513629E-4,length=0.08469709270443043,location.rate_95%_HPD={0.6089697149275124,1.048525471806728},location.rate_median=0.8160049907200903,height_median=0.04383561643840023,location.set.prob={1.0},height_range={0.043835616438263614,0.04383561643853595},location.rate=0.8210190234927494,height_95%_HPD={0.043835616438333835,0.04383561643847139},default.rate_median=9.267216800386625E-4,length_median=0.0817116846628,location="CentreWest",location.prob=1.0,location.set={"CentreWest"},location.rate_range={0.4199263066583453,1.3782426490797912},height=0.04383561643840025]:0.1054346796108)[&length_range={5.259925623918E-6,0.1273944490954},default.rate_95%_HPD={8.550005050486035E-4,9.9976053497633E-4},length_95%_HPD={5.259925623918E-6,0.06585244619344},default.rate_range={8.039650999644427E-4,9.999451675753242E-4},default.rate=9.241650113884413E-4,length=0.024113005507629633,posterior=0.06413888888888888,location.rate_95%_HPD={0.5998304666996632,1.0331335493616516},location.rate_median=0.8152507384499751,height_median=0.12751217039859725,location.set.prob={1.0},height_range={0.051564203385498664,0.2384339018714952},location.rate=0.8233541760165866,height_95%_HPD={0.07351038775689389,0.18600007647368688},default.rate_median=9.259125975006997E-4,length_median=0.01877680232068,location="CentreWest",location.prob=1.0,location.set={"CentreWest"},location.rate_range={0.48229774185424407,1.257780660754477},height=0.12951569855794368]:0.006116680794903,(225[&length_range={0.017058241787,0.2773352159559},default.rate_95%_HPD={8.535417156658662E-4,9.999635770142521E-4},length_95%_HPD={0.03601276652328,0.1845210032246},default.rate_range={8.001584972796374E-4,9.999701183629223E-4},default.rate=9.243621626513629E-4,length=0.10819066640172059,location.rate_95%_HPD={0.6089697149275124,1.048525471806728},location.rate_median=0.8160049907200903,height_median=0.027397260274028445,location.set.prob={1.0},height_range={0.027397260273892,0.027397260274162394},location.rate=0.8210190234927494,height_95%_HPD={0.027397260273952284,0.027397260274102275},default.rate_median=9.267216800386625E-4,length_median=0.10559556363025,location="CentreWest",location.prob=1.0,location.set={"CentreWest"},location.rate_range={0.4199263066583453,1.3782426490797912},height=0.027397260274028404]:0.1107446484831,186[&length_range={6.604239255678E-7,0.1998109838933},default.rate_95%_HPD={8.535417156658662E-4,9.999635770142521E-4},length_95%_HPD={6.604239255678E-7,0.1011995430367},default.rate_range={8.001584972796374E-4,9.999701183629223E-4},default.rate=9.243621626513629E-4,length=0.04145344843680553,location.rate_95%_HPD={0.6089697149275124,1.048525471806728},location.rate_median=0.8160049907200903,height_median=0.05479452054805711,location.set.prob={1.0},height_range={0.05479452054792611,0.05479452054819073},location.rate=0.8210190234927494,height_95%_HPD={0.05479452054799672,0.05479452054812006},default.rate_median=9.267216800386625E-4,length_median=0.035035320283035,location="CentreWest",location.prob=1.0,location.set={"CentreWest"},location.rate_range={0.4199263066583453,1.3782426490797912},height=0.054794520548057245]:0.08334738820909)[&length_range={1.64152503826E-5,0.1882316323318},default.rate_95%_HPD={8.504281220730365E-4,9.96945560982757E-4},length_95%_HPD={1.64152503826E-5,0.07804935765331},default.rate_range={8.084601403189209E-4,9.999635770142521E-4},default.rate=9.235679405528603E-4,length=0.02914663475245667,posterior=0.06213888888888889,location.rate_95%_HPD={0.6091214995885231,1.0447059965120444},location.rate_median=0.8144947437399293,height_median=0.09947891887458915,location.set.prob={1.0},height_range={0.054810844474800224,0.22076517959194925},location.rate=0.8211445872804645,height_95%_HPD={0.05507866675305556,0.15208088671992065},default.rate_median=9.259667429013652E-4,length_median=0.02261202008616,location="CentreWest",location.prob=1.0,location.set={"CentreWest"},location.rate_range={0.5131974611741876,1.257780660754477},height=0.10251632183761276]:0.01724506808695)[&length_range={1.699964208462E-4,0.08310406366296},default.rate_95%_HPD={8.622683269557526E-4,9.990240226604198E-4},length_95%_HPD={1.699964208462E-4,0.06917805874068},default.rate_range={8.166304829241177E-4,9.990240226604198E-4},default.rate=9.259465184733828E-4,length=0.022663770322601095,posterior=0.0036666666666666666,location.rate_95%_HPD={0.5922376004243061,1.012487321816346},location.rate_median=0.8162906761359353,height_median=0.13976709610000795,location.set.prob={1.0},height_range={0.08233791822428732,0.21701919690461086},location.rate=0.8137443184458,height_95%_HPD={0.0957915077051506,0.18074920688432483},default.rate_median=9.264385562370626E-4,length_median=0.014070834068155,location="CentreWest",location.prob=1.0,location.set={"CentreWest"},location.rate_range={0.5608952559555808,1.0984348208530568},height=0.13888482635361957]:0.01331589515131,((185[&length_range={2.466861118459E-4,0.237076212708},default.rate_95%_HPD={8.535417156658662E-4,9.999635770142521E-4},length_95%_HPD={0.003321524517383,0.1272233208512},default.rate_range={8.001584972796374E-4,9.999701183629223E-4},default.rate=9.243621626513629E-4,length=0.06310158421251903,location.rate_95%_HPD={0.6089697149275124,1.048525471806728},location.rate_median=0.8160049907200903,height_median=0.054794520548057335,location.set.prob={1.0},height_range={0.05479452054792655,0.05479452054820311},location.rate=0.8210190234927494,height_95%_HPD={0.05479452054799283,0.05479452054812106},default.rate_median=9.267216800386625E-4,length_median=0.058761169768945,location="CentreWest",location.prob=1.0,location.set={"CentreWest"},location.rate_range={0.4199263066583453,1.3782426490797912},height=0.05479452054805721]:0.01222355183179,238[&length_range={1.497672566179E-4,0.2123760750172},default.rate_95%_HPD={8.535417156658662E-4,9.999635770142521E-4},length_95%_HPD={0.01094044575104,0.1156990935957},default.rate_range={8.001584972796374E-4,9.999701183629223E-4},default.rate=9.243621626513629E-4,length=0.05172165533358384,location.rate_95%_HPD={0.6089697149275124,1.048525471806728},location.rate_median=0.8160049907200903,height_median=0.0438356164384002,location.set.prob={1.0},height_range={0.043835616438276936,0.043835616438555935},location.rate=0.8210190234927494,height_95%_HPD={0.04383561643833789,0.04383561643846351},default.rate_median=9.267216800386625E-4,length_median=0.0452371753683,location="CentreWest",location.prob=1.0,location.set={"CentreWest"},location.rate_range={0.4199263066583453,1.3782426490797912},height=0.04383561643840016]:0.02318245594145)[&length_range={5.806664431118E-6,0.1713238536314},default.rate_95%_HPD={8.534152170020086E-4,9.978698565744906E-4},length_95%_HPD={5.806664431118E-6,0.08092890858374},default.rate_range={8.039961879001704E-4,9.99760171954073E-4},default.rate=9.24326840343119E-4,length=0.030780253986606436,posterior=0.09144444444444444,location.rate_95%_HPD={0.6129997313917214,1.0410262855420234},location.rate_median=0.8197856463448733,height_median=0.08958664114990461,location.set.prob={1.0},height_range={0.05519614322181415,0.19120182970643101},location.rate=0.8216373470447288,height_95%_HPD={0.05626710126538409,0.13802609655653753},default.rate_median=9.25655353585588E-4,length_median=0.024438060321725,location="CentreWest",location.prob=1.0,location.set={"CentreWest"},location.rate_range={0.48508549096111014,1.221278740344568},height=0.09331766917662697]:0.01363236701823,187[&length_range={6.604239255678E-7,0.2342793907921},default.rate_95%_HPD={8.535417156658662E-4,9.999635770142521E-4},length_95%_HPD={6.604239255678E-7,0.101199779913},default.rate_range={8.001584972796374E-4,9.999701183629223E-4},default.rate=9.243621626513629E-4,length=0.04113880596314845,location.rate_95%_HPD={0.6089697149275124,1.048525471806728},location.rate_median=0.8160049907200903,height_median=0.054794520548057224,location.set.prob={1.0},height_range={0.05479452054792655,0.05479452054821399},location.rate=0.8210190234927494,height_95%_HPD={0.05479452054799483,0.0547945205481184},default.rate_median=9.267216800386625E-4,length_median=0.034592311600554995,location="CentreWest",location.prob=1.0,location.set={"CentreWest"},location.rate_range={0.4199263066583453,1.3782426490797912},height=0.054794520548057134]:0.02585591885002)[&length_range={1.448431551697E-5,0.1436435123816},default.rate_95%_HPD={8.513690122549229E-4,9.99932045045759E-4},length_95%_HPD={1.448431551697E-5,0.08085333079341},default.rate_range={8.012081796128021E-4,9.99932045045759E-4},default.rate=9.222489982939142E-4,length=0.03128036276514424,posterior=0.045,location.rate_95%_HPD={0.6048151801436888,1.0497019836294643},location.rate_median=0.8129704424322719,height_median=0.1008478286199434,location.set.prob={1.0},height_range={0.058096925925760545,0.20787050912446958},location.rate=0.8192492278300451,height_95%_HPD={0.05949925866013134,0.1504389454610061},default.rate_median=9.249457946059834E-4,length_median=0.024903554610920003,location="CentreWest",location.prob=1.0,location.set={"CentreWest"},location.rate_range={0.48508549096111014,1.3058133782516244},height=0.10394395890702957]:0.08805243259732)[&length_range={3.402674766895E-6,0.1410010434868},default.rate_95%_HPD={8.525013353902571E-4,9.986702188099505E-4},length_95%_HPD={3.402674766895E-6,0.07099449608601},default.rate_range={8.128760754712088E-4,9.999210182669062E-4},default.rate=9.255718838991282E-4,length=0.027381165453506554,posterior=0.05305555555555556,location.rate_95%_HPD={0.6159878103800218,1.0572911978385273},location.rate_median=0.8169057173610521,height_median=0.15631228851501075,location.set.prob={1.0},height_range={0.08738942757194851,0.25418994623018976},location.rate=0.8244782431633914,height_95%_HPD={0.11029436199850856,0.20451485638628591},default.rate_median=9.282949569562233E-4,length_median=0.02180390502008,location="CentreWest",location.prob=1.0,location.set={"CentreWest"},location.rate_range={0.48851760814835044,1.2463839678862492},height=0.15772315771997034]:0.007119118671141,258[&length_range={0.02754702753065,0.2694372425106},default.rate_95%_HPD={8.535417156658662E-4,9.999635770142521E-4},length_95%_HPD={0.03905797443644,0.1850410183927},default.rate_range={8.001584972796374E-4,9.999701183629223E-4},default.rate=9.243621626513629E-4,length=0.11382937947646062,location.rate_95%_HPD={0.6089697149275124,1.048525471806728},location.rate_median=0.8160049907200903,height_median=0.016438356164371393,location.set.prob={1.0},height_range={0.016438356164234724,0.016438356164524992},location.rate=0.8210190234927494,height_95%_HPD={0.01643835616429412,0.01643835616444711},default.rate_median=9.267216800386625E-4,length_median=0.11125335351410001,location="CentreWest",location.prob=1.0,location.set={"CentreWest"},location.rate_range={0.4199263066583453,1.3782426490797912},height=0.016438356164371715]:0.1593836345022)[&length_range={4.5256145767E-6,0.1627193250565},default.rate_95%_HPD={8.535894618288741E-4,9.999480256426576E-4},length_95%_HPD={4.5256145767E-6,0.08780503521817},default.rate_range={8.003536937556437E-4,9.999701183629223E-4},default.rate=9.252723498951265E-4,length=0.037020162314408515,posterior=0.3044722222222222,location.rate_95%_HPD={0.6108579576332319,1.050726460737397},location.rate_median=0.8174598204918196,height_median=0.171004196186607,location.set.prob={1.0},height_range={0.0911237457317482,0.27171028055105995},location.rate=0.8220233211843024,height_95%_HPD={0.12489856732976373,0.22075705620064606},default.rate_median=9.280850668716711E-4,length_median=0.03250498516212,location="CentreWest",location.prob=1.0,location.set={"CentreWest"},location.rate_range={0.4199263066583453,1.305622223700969},height=0.17179205327910607]:0.01048919410564)[&length_range={6.194039949364E-6,0.1516232251137},default.rate_95%_HPD={8.537559834798493E-4,9.999701183629223E-4},length_95%_HPD={2.337862240759E-5,0.09089157011436},default.rate_range={8.001584972796374E-4,9.999701183629223E-4},default.rate=9.246165194379971E-4,length=0.04146578914815771,posterior=0.5701944444444444,location.rate_95%_HPD={0.6168706024402064,1.057052834439397},location.rate_median=0.8176792275628116,height_median=0.2003515783405675,location.set.prob={0.9999025673503191,9.743264968090807E-5},height_range={0.11437899480302394,0.29726649073578626},location.rate=0.8222588677587458,height_95%_HPD={0.15289775131463162,0.24765269625045613},default.rate_median=9.268138351640735E-4,length_median=0.03816529659901,location="CentreWest",location.prob=0.9999025673503191,location.set={"CentreWest","Southeast"},location.rate_range={0.4199263066583453,1.3782426490797912},height=0.20044959437548063]:0.02777417527475)[&length_range={1.49924890161E-6,0.1546096927146},default.rate_95%_HPD={8.543873751640769E-4,9.999701183629223E-4},length_95%_HPD={8.834061223305E-4,0.07093759422465},default.rate_range={8.001584972796374E-4,9.999701183629223E-4},default.rate=9.244690930909751E-4,length=0.03180836022324334,posterior=0.4345833333333333,location.rate_95%_HPD={0.6086077831782699,1.051515601339698},location.rate_median=0.817402724321141,height_median=0.24314087507406934,location.set.prob={0.9951422179610099,7.670182166826462E-4,1.278363694471077E-4,0.003899009268136785,6.391818472355386E-5},height_range={0.18080878254050503,0.3396011878746612},location.rate=0.8216136254008954,height_95%_HPD={0.20651152676921297,0.28479672528292677},default.rate_median=9.267960182458698E-4,length_median=0.02802978199939,location="CentreWest",location.prob=0.9951422179610099,location.set={"CentreWest","RJ","North","Southeast","Northeast"},location.rate_range={0.4199263066583453,1.3782426490797912},height=0.24449768800522964]:0.04345229202324,((243[&length_range={0.003336141226463,0.2095381787955},default.rate_95%_HPD={8.535417156658662E-4,9.999635770142521E-4},length_95%_HPD={0.01739149198671,0.1201349702251},default.rate_range={8.001584972796374E-4,9.999701183629223E-4},default.rate=9.243621626513629E-4,length=0.06811242124644837,location.rate_95%_HPD={0.6089697149275124,1.048525471806728},location.rate_median=0.8160049907200903,height_median=0.04383561643840034,location.set.prob={1.0},height_range={0.04383561643826306,0.04383561643856099},location.rate=0.8210190234927494,height_95%_HPD={0.043835616438330116,0.043835616438469005},default.rate_median=9.267216800386625E-4,length_median=0.06578392166144,location="CentreWest",location.prob=1.0,location.set={"CentreWest"},location.rate_range={0.4199263066583453,1.3782426490797912},height=0.0438356164384003]:0.1048010291845,208[&length_range={0.03073340150049,0.2369354390695},default.rate_95%_HPD={8.535417156658662E-4,9.999635770142521E-4},length_95%_HPD={0.04478875226073,0.1475322304991},default.rate_range={8.001584972796374E-4,9.999701183629223E-4},default.rate=9.243621626513629E-4,length=0.09550968152047704,location.rate_95%_HPD={0.6089697149275124,1.048525471806728},location.rate_median=0.8160049907200903,height_median=0.01643835616437167,location.set.prob={1.0},height_range={0.016438356164224954,0.016438356164522827},location.rate=0.8210190234927494,height_95%_HPD={0.016438356164296786,0.016438356164449663},default.rate_median=9.267216800386625E-4,length_median=0.09318118193547,location="CentreWest",location.prob=1.0,location.set={"CentreWest"},location.rate_range={0.4199263066583453,1.3782426490797912},height=0.016438356164371563]:0.1321982894586)[&length_range={0.004066214659142,0.2676063363256},default.rate_95%_HPD={8.535417156658662E-4,9.999635770142521E-4},length_95%_HPD={0.01865337847246,0.1481093010957},default.rate_range={8.001584972796374E-4,9.999701183629223E-4},default.rate=9.243621626513629E-4,length=0.07954129044391872,posterior=1.0,location.rate_95%_HPD={0.6089697149275124,1.048525471806728},location.rate_median=0.8160049907200903,height_median=0.1096195380998157,location.set.prob={0.9985833333333334,1.1111111111111112E-4,0.00125,5.555555555555556E-5},height_range={0.047171757664872804,0.2533737952338873},location.rate=0.8210190234927494,height_95%_HPD={0.06122710842508977,0.1639705866634476},default.rate_median=9.267216800386625E-4,length_median=0.075011750455575,location="CentreWest",location.prob=0.9985833333333334,location.set={"CentreWest","North","Southeast","Northeast"},location.rate_range={0.4199263066583453,1.3782426490797912},height=0.1119480376848494]:0.05978331784864,(239[&length_range={0.02635191000775,0.4107445287024},default.rate_95%_HPD={8.535417156658662E-4,9.999635770142521E-4},length_95%_HPD={0.06846148429527,0.230348535193},default.rate_range={8.001584972796374E-4,9.999701183629223E-4},default.rate=9.243621626513629E-4,length=0.14476771909047703,location.rate_95%_HPD={0.6089697149275124,1.048525471806728},location.rate_median=0.8160049907200903,height_median=0.04383561643840023,location.set.prob={1.0},height_range={0.04383561643826411,0.04383561643855216},location.rate=0.8210190234927494,height_95%_HPD={0.04383561643832201,0.04383561643848327},default.rate_median=9.267216800386625E-4,length_median=0.14121668652045,location="CentreWest",location.prob=1.0,location.set={"CentreWest"},location.rate_range={0.4199263066583453,1.3782426490797912},height=0.04383561643840036]:0.1503935777215,(((((241[&length_range={2.977624267632E-5,0.1876553127083},default.rate_95%_HPD={8.535417156658662E-4,9.999635770142521E-4},length_95%_HPD={0.001293109515554,0.07507265993373},default.rate_range={8.001584972796374E-4,9.999701183629223E-4},default.rate=9.243621626513629E-4,length=0.033970526717539314,location.rate_95%_HPD={0.6089697149275124,1.048525471806728},location.rate_median=0.8160049907200903,height_median=0.016438356164371865,location.set.prob={1.0},height_range={0.016438356164223233,0.016438356164510393},location.rate=0.8210190234927494,height_95%_HPD={0.016438356164305834,0.016438356164439116},default.rate_median=9.267216800386625E-4,length_median=0.030273155012255,location="CentreWest",location.prob=1.0,location.set={"CentreWest"},location.rate_range={0.4199263066583453,1.3782426490797912},height=0.016438356164371476]:0.0438601046789,(252[&length_range={3.332937420844E-7,0.1618538469982},default.rate_95%_HPD={8.535417156658662E-4,9.999635770142521E-4},length_95%_HPD={3.332937420844E-7,0.06079373044148},default.rate_range={8.001584972796374E-4,9.999701183629223E-4},default.rate=9.243621626513629E-4,length=0.023278075047564024,location.rate_95%_HPD={0.6089697149275124,1.048525471806728},location.rate_median=0.8160049907200903,height_median=0.016438356164371698,location.set.prob={1.0},height_range={0.016438356164222234,0.016438356164508616},location.rate=0.8210190234927494,height_95%_HPD={0.016438356164306056,0.016438356164439116},default.rate_median=9.267216800386625E-4,length_median=0.01851311427976,location="CentreWest",location.prob=1.0,location.set={"CentreWest"},location.rate_range={0.4199263066583453,1.3782426490797912},height=0.016438356164371535]:0.03324296989001,(257[&length_range={3.048023392432E-7,0.1750996435658},default.rate_95%_HPD={8.535417156658662E-4,9.999635770142521E-4},length_95%_HPD={3.048023392432E-7,0.06044208448417},default.rate_range={8.001584972796374E-4,9.999701183629223E-4},default.rate=9.243621626513629E-4,length=0.023070044654275125,location.rate_95%_HPD={0.6089697149275124,1.048525471806728},location.rate_median=0.8160049907200903,height_median=0.016438356164371726,location.set.prob={1.0},height_range={0.016438356164222234,0.016438356164506396},location.rate=0.8210190234927494,height_95%_HPD={0.016438356164306445,0.01643835616443956},default.rate_median=9.267216800386625E-4,length_median=0.018483179152665,location="CentreWest",location.prob=1.0,location.set={"CentreWest"},location.rate_range={0.4199263066583453,1.3782426490797912},height=0.01643835616437147]:0.02829196911761,260[&length_range={3.048023392432E-7,0.145151018109},default.rate_95%_HPD={8.535417156658662E-4,9.999635770142521E-4},length_95%_HPD={5.80803501795E-6,0.06033162636226},default.rate_range={8.001584972796374E-4,9.999701183629223E-4},default.rate=9.243621626513629E-4,length=0.023160713889460418,location.rate_95%_HPD={0.6089697149275124,1.048525471806728},location.rate_median=0.8160049907200903,height_median=0.01643835616437167,location.set.prob={1.0},height_range={0.016438356164223233,0.016438356164508616},location.rate=0.8210190234927494,height_95%_HPD={0.016438356164304335,0.016438356164437118},default.rate_median=9.267216800386625E-4,length_median=0.018507131112965,location="CentreWest",location.prob=1.0,location.set={"CentreWest"},location.rate_range={0.4199263066583453,1.3782426490797912},height=0.016438356164371535]:0.02829196911761)[&length_range={3.585500861495E-6,0.1571147315497},default.rate_95%_HPD={8.537193929880663E-4,9.999701183629223E-4},length_95%_HPD={3.585500861495E-6,0.05296669129866},default.rate_range={8.002136259912647E-4,9.999701183629223E-4},default.rate=9.243089022810892E-4,length=0.019787363807049745,posterior=0.2758611111111111,location.rate_95%_HPD={0.6009477943394361,1.0406126331170242},location.rate_median=0.8162566601868025,height_median=0.028039526198906928,location.set.prob={1.0},height_range={0.01643866096674168,0.1177630150998571},location.rate=0.8219220044467983,height_95%_HPD={0.01643866096674168,0.05878376047183814},default.rate_median=9.264564090624716E-4,length_median=0.01533024637774,location="CentreWest",location.prob=1.0,location.set={"CentreWest"},location.rate_range={0.4297017559594527,1.3058133782516244},height=0.03172845515376973]:0.004951000772403)[&length_range={2.508842445043E-7,0.1486936417317},default.rate_95%_HPD={8.537861150740811E-4,9.99296001229327E-4},length_95%_HPD={2.508842445043E-7,0.05289593133231},default.rate_range={8.001584972796374E-4,9.999635770142521E-4},default.rate=9.242232130496391E-4,length=0.01986055440576413,posterior=0.33461111111111114,location.rate_95%_HPD={0.6126476633829221,1.0518592782717955},location.rate_median=0.8153669181084244,height_median=0.04115442106928474,location.set.prob={1.0},height_range={0.01647951844206308,0.17829220316260935},location.rate=0.8208447514064086,height_95%_HPD={0.018357015621010997,0.07733213793535287},default.rate_median=9.259709821517917E-4,length_median=0.015399108637815,location="CentreWest",location.prob=1.0,location.set={"CentreWest"},location.rate_range={0.4199263066583453,1.3058133782516244},height=0.044162769624491185]:0.01061713478888)[&length_range={0.004902741580364,0.3076907451742},default.rate_95%_HPD={8.535417156658662E-4,9.999635770142521E-4},length_95%_HPD={0.01591659204666,0.1582169401087},default.rate_range={8.001584972796374E-4,9.999701183629223E-4},default.rate=9.243621626513629E-4,length=0.07884504847501823,posterior=1.0,location.rate_95%_HPD={0.6089697149275124,1.048525471806728},location.rate_median=0.8160049907200903,height_median=0.060010600621276305,location.set.prob={0.9997777777777778,1.1111111111111112E-4,1.1111111111111112E-4},height_range={0.01778520797598393,0.20409366887269326},location.rate=0.8210190234927494,height_95%_HPD={0.02620550277616973,0.1056195392791473},default.rate_median=9.267216800386625E-4,length_median=0.071278413200655,location="CentreWest",location.prob=0.9997777777777778,location.set={"CentreWest","North","Southeast"},location.rate_range={0.4199263066583453,1.3782426490797912},height=0.06307235042320218]:0.03493175632593,237[&length_range={0.003209508879045,0.2835460506658},default.rate_95%_HPD={8.535417156658662E-4,9.999635770142521E-4},length_95%_HPD={0.02828693176485,0.1458860957613},default.rate_range={8.001584972796374E-4,9.999701183629223E-4},default.rate=9.243621626513629E-4,length=0.0863107441343801,location.rate_95%_HPD={0.6089697149275124,1.048525471806728},location.rate_median=0.8160049907200903,height_median=0.04383561643840045,location.set.prob={1.0},height_range={0.04383561643826456,0.04383561643853451},location.rate=0.8210190234927494,height_95%_HPD={0.04383561643833084,0.04383561643846945},default.rate_median=9.267216800386625E-4,length_median=0.083863372409755,location="CentreWest",location.prob=1.0,location.set={"CentreWest"},location.rate_range={0.4199263066583453,1.3782426490797912},height=0.04383561643840015]:0.0513946007308)[&length_range={1.417171755902E-5,0.2356879382806},default.rate_95%_HPD={8.546919154217398E-4,9.999701183629223E-4},length_95%_HPD={0.001194742153502,0.09613444047314},default.rate_range={8.001584972796374E-4,9.999701183629223E-4},default.rate=9.25321724749876E-4,length=0.04356562746052971,posterior=0.7960277777777778,location.rate_95%_HPD={0.6094075480584648,1.050122521127825},location.rate_median=0.8140263522915786,height_median=0.12599953232448835,location.set.prob={0.9989880308476115,3.489548801339987E-5,9.421781763617964E-4,3.489548801339987E-5},height_range={0.0470451253174331,0.282193799527369},location.rate=0.8195959150122084,height_95%_HPD={0.0744984598615493,0.18418888612993894},default.rate_median=9.277542348183406E-4,length_median=0.03833657489993,location="CentreWest",location.prob=0.9989880308476115,location.set={"CentreWest","North","Southeast","Northeast"},location.rate_range={0.4199263066583453,1.3782426490797912},height=0.12784845291589708]:0.06401475377408,((214[&length_range={4.256124088511E-7,0.1456014104211},default.rate_95%_HPD={8.535417156658662E-4,9.999635770142521E-4},length_95%_HPD={4.256124088511E-7,0.05125502236149},default.rate_range={8.001584972796374E-4,9.999701183629223E-4},default.rate=9.243621626513629E-4,length=0.018167402188086778,location.rate_95%_HPD={0.6089697149275124,1.048525471806728},location.rate_median=0.8160049907200903,height_median=0.05479452054805728,location.set.prob={1.0},height_range={0.054794520547929104,0.05479452054822209},location.rate=0.8210190234927494,height_95%_HPD={0.054794520547989445,0.054794520548124004},default.rate_median=9.267216800386625E-4,length_median=0.013494549208675,location="CentreWest",location.prob=1.0,location.set={"CentreWest"},location.rate_range={0.4199263066583453,1.3782426490797912},height=0.05479452054805716]:0.01125968885266,183[&length_range={4.256124088511E-7,0.1456014104211},default.rate_95%_HPD={8.535417156658662E-4,9.999635770142521E-4},length_95%_HPD={4.256124088511E-7,0.05125502236149},default.rate_range={8.001584972796374E-4,9.999701183629223E-4},default.rate=9.243621626513629E-4,length=0.018167402188086778,location.rate_95%_HPD={0.6089697149275124,1.048525471806728},location.rate_median=0.8160049907200903,height_median=0.05479452054805728,location.set.prob={1.0},height_range={0.054794520547929104,0.05479452054822209},location.rate=0.8210190234927494,height_95%_HPD={0.054794520547989445,0.054794520548124004},default.rate_median=9.267216800386625E-4,length_median=0.013494549208675,location="CentreWest",location.prob=1.0,location.set={"CentreWest"},location.rate_range={0.4199263066583453,1.3782426490797912},height=0.05479452054805716]:0.01125968885266)[&length_range={0.00180847996809,0.2749271243417},default.rate_95%_HPD={8.535417156658662E-4,9.999635770142521E-4},length_95%_HPD={0.01701787875909,0.1496490073623},default.rate_range={8.001584972796374E-4,9.999701183629223E-4},default.rate=9.243621626513629E-4,length=0.08022492595664203,posterior=1.0,location.rate_95%_HPD={0.6089697149275124,1.048525471806728},location.rate_median=0.8160049907200903,height_median=0.06828906975674956,location.set.prob={0.9999166666666667,2.777777777777778E-5,5.555555555555556E-5},height_range={0.05479494616043268,0.200395930969112},location.rate=0.8210190234927494,height_95%_HPD={0.05479494616043268,0.10604954290952517},default.rate_median=9.267216800386625E-4,length_median=0.076454085642885,location="CentreWest",location.prob=0.9999166666666667,location.set={"CentreWest","RJ","Southeast"},location.rate_range={0.4199263066583453,1.3782426490797912},height=0.07296192273614377]:0.08547008147337,(227[&length_range={0.01409523627423,0.3020963004568},default.rate_95%_HPD={8.535417156658662E-4,9.999635770142521E-4},length_95%_HPD={0.04612212313432,0.1918566624706},default.rate_range={8.001584972796374E-4,9.999701183629223E-4},default.rate=9.243621626513629E-4,length=0.1182847515542657,location.rate_95%_HPD={0.6089697149275124,1.048525471806728},location.rate_median=0.8160049907200903,height_median=0.027397260274028556,location.set.prob={1.0},height_range={0.02739726027387368,0.027397260274198088},location.rate=0.8210190234927494,height_95%_HPD={0.027397260273950952,0.027397260274105162},default.rate_median=9.267216800386625E-4,length_median=0.11573365995345,location="CentreWest",location.prob=1.0,location.set={"CentreWest"},location.rate_range={0.4199263066583453,1.3782426490797912},height=0.02739726027402858]:0.0999276511225,221[&length_range={0.004937130485493,0.2919542570143},default.rate_95%_HPD={8.535417156658662E-4,9.999635770142521E-4},length_95%_HPD={0.03781519636816,0.1796549093456},default.rate_range={8.001584972796374E-4,9.999701183629223E-4},default.rate=9.243621626513629E-4,length=0.10606098452074432,location.rate_95%_HPD={0.6089697149275124,1.048525471806728},location.rate_median=0.8160049907200903,height_median=0.02739726027402875,location.set.prob={1.0},height_range={0.027397260273886115,0.027397260274186652},location.rate=0.8210190234927494,height_95%_HPD={0.027397260273950896,0.027397260274101054},default.rate_median=9.267216800386625E-4,length_median=0.10351758468165,location="CentreWest",location.prob=1.0,location.set={"CentreWest"},location.rate_range={0.4199263066583453,1.3782426490797912},height=0.02739726027402831]:0.0999276511225)[&length_range={7.095801376839E-6,0.1398069429153},default.rate_95%_HPD={8.493297348662173E-4,9.997948422238502E-4},length_95%_HPD={7.095801376839E-6,0.07551210476177},default.rate_range={8.020156960840056E-4,9.99943708831479E-4},default.rate=9.24647004236398E-4,length=0.0271818768725721,posterior=0.029416666666666667,location.rate_95%_HPD={0.6332245628987616,1.0631435177616861},location.rate_median=0.8146356231915827,height_median=0.12268125813466302,location.set.prob={0.9990557129367328,9.442870632672333E-4},height_range={0.044410969347799256,0.2284015965819643},location.rate=0.8194000058711978,height_95%_HPD={0.0707664980318995,0.1784334745770383},default.rate_median=9.268634667417916E-4,length_median=0.02058995182746,location="CentreWest",location.prob=0.9990557129367328,location.set={"CentreWest","Southeast"},location.rate_range={0.48508549096111014,1.212208994472388},height=0.12455211031530922]:0.02419937947755)[&length_range={8.194083956693E-4,0.07946536752274},default.rate_95%_HPD={8.618154379045805E-4,9.990806937699881E-4},length_95%_HPD={8.194083956693E-4,0.05411772894973},default.rate_range={8.368836047222323E-4,9.990806937699881E-4},default.rate=9.198279624249889E-4,length=0.02285731137066602,posterior=0.0018611111111111111,location.rate_95%_HPD={0.628301979845491,1.0220280351166493},location.rate_median=0.8117343724813645,height_median=0.1496435335947679,location.set.prob={1.0},height_range={0.09842372068401989,0.2177322153882477},location.rate=0.8146508674068679,height_95%_HPD={0.10682671391783832,0.20032554483014303},default.rate_median=9.172076624831997E-4,length_median=0.01790848529374,location="CentreWest",location.prob=1.0,location.set={"CentreWest"},location.rate_range={0.5937043922995086,1.0597674194622448},height=0.14909355143084693]:0.007720680069197)[&length_range={8.430422916633E-4,0.0464245081753},default.rate_95%_HPD={8.285587192890478E-4,9.988812775686888E-4},length_95%_HPD={8.430422916633E-4,0.0464245081753},default.rate_range={8.285587192890478E-4,9.988812775686888E-4},default.rate=9.161343694052964E-4,length=0.015232208001402611,posterior=1.9444444444444443E-4,location.rate_95%_HPD={0.6724542629348281,0.9019017532172787},location.rate_median=0.7721813027107962,height_median=0.1620786741212462,location.set.prob={1.0},height_range={0.1430861324164293,0.20125876510725788},location.rate=0.7881032962920884,height_95%_HPD={0.1430861324164293,0.20125876510725788},default.rate_median=9.240088314718604E-4,length_median=0.004455228915522,location="CentreWest",location.prob=1.0,location.set={"CentreWest"},location.rate_range={0.6724542629348281,0.9019017532172787},height=0.16717888614379417]:8.430422916633E-4,(((176[&length_range={2.184676107964E-6,0.2662840658485},default.rate_95%_HPD={8.535417156658662E-4,9.999635770142521E-4},length_95%_HPD={2.184676107964E-6,0.1158394883448},default.rate_range={8.001584972796374E-4,9.999701183629223E-4},default.rate=9.243621626513629E-4,length=0.055032672894466325,location.rate_95%_HPD={0.6089697149275124,1.048525471806728},location.rate_median=0.8160049907200903,height_median=0.054794520548057335,location.set.prob={1.0},height_range={0.054794520547935766,0.05479452054820655},location.rate=0.8210190234927494,height_95%_HPD={0.05479452054799516,0.05479452054811912},default.rate_median=9.267216800386625E-4,length_median=0.050075789762039996,location="CentreWest",location.prob=1.0,location.set={"CentreWest"},location.rate_range={0.4199263066583453,1.3782426490797912},height=0.05479452054805723]:0.03509628303498,179[&length_range={3.217124509819E-6,0.2257309669603},default.rate_95%_HPD={8.535417156658662E-4,9.999635770142521E-4},length_95%_HPD={3.217124509819E-6,0.09658817569348},default.rate_range={8.001584972796374E-4,9.999701183629223E-4},default.rate=9.243621626513629E-4,length=0.04002843248578843,location.rate_95%_HPD={0.6089697149275124,1.048525471806728},location.rate_median=0.8160049907200903,height_median=0.07671232876714373,location.set.prob={1.0},height_range={0.07671232876699308,0.07671232876726808},location.rate=0.8210190234927494,height_95%_HPD={0.07671232876708395,0.07671232876720507},default.rate_median=9.267216800386625E-4,length_median=0.03437280824897,location="CentreWest",location.prob=1.0,location.set={"CentreWest"},location.rate_range={0.4199263066583453,1.3782426490797912},height=0.07671232876714366]:0.01317847481589)[&length_range={5.399195462122E-6,0.2160083236363},default.rate_95%_HPD={8.51985089007135E-4,9.990501471678571E-4},length_95%_HPD={5.399195462122E-6,0.08454112194972},default.rate_range={8.003536937556437E-4,9.998593984974064E-4},default.rate=9.232430259620444E-4,length=0.03355187743764414,posterior=0.07672222222222222,location.rate_95%_HPD={0.6141729451504604,1.0479347630415659},location.rate_median=0.8154257034054742,height_median=0.09268503344885096,location.set.prob={1.0},height_range={0.07673700908320424,0.19269690635578984},location.rate=0.8179820182499931,height_95%_HPD={0.07673700908320424,0.13352596593745647},default.rate_median=9.24785822962823E-4,length_median=0.027901152926745,location="CentreWest",location.prob=1.0,location.set={"CentreWest"},location.rate_range={0.4297017559594527,1.257784081101854},height=0.09759660449571378]:0.008138790802535,249[&length_range={0.002001188007395,0.2705408036535},default.rate_95%_HPD={8.535417156658662E-4,9.999635770142521E-4},length_95%_HPD={0.01547223345044,0.1490821065935},default.rate_range={8.001584972796374E-4,9.999701183629223E-4},default.rate=9.243621626513629E-4,length=0.0804665147039003,location.rate_95%_HPD={0.6089697149275124,1.048525471806728},location.rate_median=0.8160049907200903,height_median=0.04383561643840039,location.set.prob={1.0},height_range={0.043835616438253955,0.04383561643854117},location.rate=0.8210190234927494,height_95%_HPD={0.04383561643833278,0.04383561643846823},default.rate_median=9.267216800386625E-4,length_median=0.07659360893685499,location="CentreWest",location.prob=1.0,location.set={"CentreWest"},location.rate_range={0.4199263066583453,1.3782426490797912},height=0.04383561643840039]:0.05419397794717)[&length_range={2.06984637402E-6,0.1263744538605},default.rate_95%_HPD={8.53189732582539E-4,9.998593984974064E-4},length_95%_HPD={2.06984637402E-6,0.07520207402091},default.rate_range={8.051034378478935E-4,9.998593984974064E-4},default.rate=9.232582665116642E-4,length=0.03061601234668695,posterior=0.01,location.rate_95%_HPD={0.6094714326716509,1.014764701389427},location.rate_median=0.8034182981914866,height_median=0.10690175523155021,location.set.prob={1.0},height_range={0.07677081820854581,0.18701325971814586},location.rate=0.8115397320272134,height_95%_HPD={0.07763867171665173,0.1492717844947133},default.rate_median=9.244977244089012E-4,length_median=0.02513500359968,location="CentreWest",location.prob=1.0,location.set={"CentreWest"},location.rate_range={0.546071403582218,1.140571610416635},height=0.11043975652446233]:0.05472356126115,(211[&length_range={0.01112769833058,0.1880707884227},default.rate_95%_HPD={8.535417156658662E-4,9.999635770142521E-4},length_95%_HPD={0.01238673344421,0.09554672699377},default.rate_range={8.001584972796374E-4,9.999701183629223E-4},default.rate=9.243621626513629E-4,length=0.04928212966322076,location.rate_95%_HPD={0.6089697149275124,1.048525471806728},location.rate_median=0.8160049907200903,height_median=0.016438356164371726,location.set.prob={1.0},height_range={0.016438356164231116,0.01643835616451428},location.rate=0.8210190234927494,height_95%_HPD={0.016438356164304058,0.016438356164443113},default.rate_median=9.267216800386625E-4,length_median=0.04495473239063,location="CentreWest",location.prob=1.0,location.set={"CentreWest"},location.rate_range={0.4199263066583453,1.3782426490797912},height=0.0164383561643715]:0.02722848608135,220[&length_range={1.687942209227E-4,0.177111884313},default.rate_95%_HPD={8.535417156658662E-4,9.999635770142521E-4},length_95%_HPD={0.001427829334555,0.08458782288411},default.rate_range={8.001584972796374E-4,9.999701183629223E-4},default.rate=9.243621626513629E-4,length=0.038323225553563676,location.rate_95%_HPD={0.6089697149275124,1.048525471806728},location.rate_median=0.8160049907200903,height_median=0.027397260274028667,location.set.prob={1.0},height_range={0.02739726027388112,0.027397260274165225},location.rate=0.8210190234927494,height_95%_HPD={0.027397260273958945,0.027397260274097113},default.rate_median=9.267216800386625E-4,length_median=0.03399582828097,location="CentreWest",location.prob=1.0,location.set={"CentreWest"},location.rate_range={0.4199263066583453,1.3782426490797912},height=0.02739726027402852]:0.0162695819717)[&length_range={7.644866286387E-4,0.2739158391431},default.rate_95%_HPD={8.535417156658662E-4,9.999635770142521E-4},length_95%_HPD={0.01571307102449,0.1577245490055},default.rate_range={8.001584972796374E-4,9.999701183629223E-4},default.rate=9.243621626513629E-4,length=0.0846668562577784,posterior=1.0,location.rate_95%_HPD={0.6089697149275124,1.048525471806728},location.rate_median=0.8160049907200903,height_median=0.06139308855501335,location.set.prob={0.9993888888888889,6.111111111111111E-4},height_range={0.027566054494953585,0.20450914458706554},location.rate=0.8210190234927494,height_95%_HPD={0.02882508960856356,0.11198508315812883},default.rate_median=9.267216800386625E-4,length_median=0.080346833798815,location="CentreWest",location.prob=0.9993888888888889,location.set={"CentreWest","Southeast"},location.rate_range={0.4199263066583453,1.3782426490797912},height=0.06572048582759286]:0.109086313401)[&length_range={0.002452597390105,0.08194392566074},default.rate_95%_HPD={8.513477315148209E-4,9.808019528612802E-4},length_95%_HPD={0.002452597390105,0.04884736170056},default.rate_range={8.263073551094848E-4,9.914490920535175E-4},default.rate=9.201277747024544E-4,length=0.02432970504987159,posterior=0.0014166666666666668,location.rate_95%_HPD={0.6724542629348281,0.947813069187398},location.rate_median=0.8485837494175489,height_median=0.13691552983331778,location.set.prob={1.0},height_range={0.08313687674500125,0.165264820251166},location.rate=0.8401944178083838,height_95%_HPD={0.0890104149316242,0.15687211362908832},default.rate_median=9.19157637255371E-4,length_median=0.02098742361942,location="CentreWest",location.prob=1.0,location.set={"CentreWest"},location.rate_range={0.6724542629348281,1.087385843228056},height=0.1308782888195025]:0.00733485758823)[&default.rate=9.240088314718604E-4,length=0.009824218635896,posterior=2.777777777777778E-5,location="CentreWest",location.prob=1.0,location.set={"CentreWest"},location.set.prob={1.0},height=0.16008801323492794,location.rate=0.6724542629348281]:0.009824218635896,(((215[&length_range={0.01551988794766,0.3310345785781},default.rate_95%_HPD={8.535417156658662E-4,9.999635770142521E-4},length_95%_HPD={0.05669930053568,0.1736615833075},default.rate_range={8.001584972796374E-4,9.999701183629223E-4},default.rate=9.243621626513629E-4,length=0.11454646589641164,location.rate_95%_HPD={0.6089697149275124,1.048525471806728},location.rate_median=0.8160049907200903,height_median=0.01643835616437128,location.set.prob={1.0},height_range={0.016438356164232948,0.01643835616452405},location.rate=0.8210190234927494,height_95%_HPD={0.016438356164291845,0.016438356164447998},default.rate_median=9.267216800386625E-4,length_median=0.1131875550115,location="CentreWest",location.prob=1.0,location.set={"CentreWest"},location.rate_range={0.4199263066583453,1.3782426490797912},height=0.01643835616437145]:0.1077049881597,174[&length_range={0.001869929586698,0.2205731779292},default.rate_95%_HPD={8.535417156658662E-4,9.999635770142521E-4},length_95%_HPD={0.0445848951172,0.1489399398411},default.rate_range={8.001584972796374E-4,9.999701183629223E-4},default.rate=9.243621626513629E-4,length=0.09590546980093005,location.rate_95%_HPD={0.6089697149275124,1.048525471806728},location.rate_median=0.8160049907200903,height_median=0.0273972602740285,location.set.prob={1.0},height_range={0.02739726027388928,0.02739726027419298},location.rate=0.8210190234927494,height_95%_HPD={0.027397260273957946,0.027397260274101498},default.rate_median=9.267216800386625E-4,length_median=0.09491786132298,location="CentreWest",location.prob=1.0,location.set={"CentreWest"},location.rate_range={0.4199263066583453,1.3782426490797912},height=0.02739726027402826]:0.09674608405)[&length_range={4.512441612037E-8,0.1644692002266},default.rate_95%_HPD={8.528996269007184E-4,9.995079540456799E-4},length_95%_HPD={4.512441612037E-8,0.0679390774022},default.rate_range={8.001584972796374E-4,9.999701183629223E-4},default.rate=9.249493875598106E-4,length=0.025751783562504744,posterior=0.42816666666666664,location.rate_95%_HPD={0.6119173603417482,1.0517600518990526},location.rate_median=0.8172655807026685,height_median=0.11523458705703848,location.set.prob={1.0},height_range={0.03195824411199161,0.23057700613386134},location.rate=0.8224365274009265,height_95%_HPD={0.06478306909235665,0.16609685280528907},default.rate_median=9.274131846937761E-4,length_median=0.02039869410555,location="CentreWest",location.prob=1.0,location.set={"CentreWest"},location.rate_range={0.4199263066583453,1.3782426490797912},height=0.11576836428314828]:0.009237408710313,((240[&length_range={0.003670736535112,0.2757774196506},default.rate_95%_HPD={8.535417156658662E-4,9.999635770142521E-4},length_95%_HPD={0.02784991727807,0.1671750047136},default.rate_range={8.001584972796374E-4,9.999701183629223E-4},default.rate=9.243621626513629E-4,length=0.09477186977820312,location.rate_95%_HPD={0.6089697149275124,1.048525471806728},location.rate_median=0.8160049907200903,height_median=0.04383561643840023,location.set.prob={1.0},height_range={0.04383561643825612,0.04383561643854211},location.rate=0.8210190234927494,height_95%_HPD={0.043835616438326674,0.04383561643846967},default.rate_median=9.267216800386625E-4,length_median=0.09187462156202,location="CentreWest",location.prob=1.0,location.set={"CentreWest"},location.rate_range={0.4199263066583453,1.3782426490797912},height=0.043835616438400005]:0.0684066988547,(194[&length_range={2.011433682643E-4,0.2623606365367},default.rate_95%_HPD={8.535417156658662E-4,9.999635770142521E-4},length_95%_HPD={0.01037434316656,0.1394901383187},default.rate_range={8.001584972796374E-4,9.999701183629223E-4},default.rate=9.243621626513629E-4,length=0.0727778918243243,location.rate_95%_HPD={0.6089697149275124,1.048525471806728},location.rate_median=0.8160049907200903,height_median=0.054794520548057224,location.set.prob={1.0},height_range={0.05479452054792411,0.05479452054818745},location.rate=0.8210190234927494,height_95%_HPD={0.054794520547992775,0.05479452054812223},default.rate_median=9.267216800386625E-4,length_median=0.0690802487463,location="CentreWest",location.prob=1.0,location.set={"CentreWest"},location.rate_range={0.4199263066583453,1.3782426490797912},height=0.05479452054805716]:0.04834110810274,234[&length_range={0.01245815776306,0.3061094759374},default.rate_95%_HPD={8.535417156658662E-4,9.999635770142521E-4},length_95%_HPD={0.03793799323581,0.1797719230627},default.rate_range={8.001584972796374E-4,9.999701183629223E-4},default.rate=9.243621626513629E-4,length=0.10798180292985006,location.rate_95%_HPD={0.6089697149275124,1.048525471806728},location.rate_median=0.8160049907200903,height_median=0.04383561643839995,location.set.prob={1.0},height_range={0.04383561643826367,0.04383561643855238},location.rate=0.8210190234927494,height_95%_HPD={0.0438356164383249,0.04383561643847422},default.rate_median=9.267216800386625E-4,length_median=0.1051572427164,location="CentreWest",location.prob=1.0,location.set={"CentreWest"},location.rate_range={0.4199263066583453,1.3782426490797912},height=0.04383561643840042]:0.0593000122124)[&length_range={7.80217663144E-5,0.1597793308159},default.rate_95%_HPD={8.571143323907969E-4,9.999082439374983E-4},length_95%_HPD={7.80217663144E-5,0.07553032446601},default.rate_range={8.019224342287581E-4,9.999082439374983E-4},default.rate=9.251985672476516E-4,length=0.025819316769190602,posterior=0.02861111111111111,location.rate_95%_HPD={0.6189496609784155,1.0648658060906955},location.rate_median=0.8206430287830215,height_median=0.12561176038076116,location.set.prob={1.0},height_range={0.06792520022991394,0.218166277415963},location.rate=0.8231143587579254,height_95%_HPD={0.07926371917062669,0.18272016949524883},default.rate_median=9.265831328813872E-4,length_median=0.018683511044735,location="CentreWest",location.prob=1.0,location.set={"CentreWest"},location.rate_range={0.48229774185424407,1.175394342339783},height=0.12759024071921865]:0.0091066866423)[&length_range={5.998381448372E-5,0.1188532717568},default.rate_95%_HPD={8.571143323907969E-4,9.90526792528764E-4},length_95%_HPD={5.998381448372E-5,0.05647171052441},default.rate_range={8.039961879001704E-4,9.90526792528764E-4},default.rate=9.119484703759879E-4,length=0.021829134959857752,posterior=0.0021944444444444446,location.rate_95%_HPD={0.5639374170586477,0.9814702966064139},location.rate_median=0.81027779992381,height_median=0.1380635062520275,location.set.prob={1.0},height_range={0.08961123545506694,0.18631393481334552},location.rate=0.8028407550378217,height_95%_HPD={0.10872359252258751,0.18631393481334552},default.rate_median=9.078397504087108E-4,length_median=0.01508786794771,location="CentreWest",location.prob=1.0,location.set={"CentreWest"},location.rate_range={0.5639374170586477,1.0680569828198359},height=0.13902786536402575]:0.01516246024895,(217[&length_range={3.599988999689E-4,0.2397586497453},default.rate_95%_HPD={8.535417156658662E-4,9.999635770142521E-4},length_95%_HPD={0.004473859710436,0.1217587389283},default.rate_range={8.001584972796374E-4,9.999701183629223E-4},default.rate=9.243621626513629E-4,length=0.061154177052857174,location.rate_95%_HPD={0.6089697149275124,1.048525471806728},location.rate_median=0.8160049907200903,height_median=0.0767123287671439,location.set.prob={1.0},height_range={0.07671232876702805,0.07671232876727374},location.rate=0.8210190234927494,height_95%_HPD={0.07671232876708245,0.07671232876720718},default.rate_median=9.267216800386625E-4,length_median=0.057289724094374994,location="CentreWest",location.prob=1.0,location.set={"CentreWest"},location.rate_range={0.4199263066583453,1.3782426490797912},height=0.07671232876714419]:0.03298082102346,(248[&length_range={0.01589603459515,0.2844551833378},default.rate_95%_HPD={8.535417156658662E-4,9.999635770142521E-4},length_95%_HPD={0.03852740430107,0.1705224845698},default.rate_range={8.001584972796374E-4,9.999701183629223E-4},default.rate=9.243621626513629E-4,length=0.10270612768303174,location.rate_95%_HPD={0.6089697149275124,1.048525471806728},location.rate_median=0.8160049907200903,height_median=0.016438356164371726,location.set.prob={1.0},height_range={0.016438356164229728,0.016438356164524603},location.rate=0.8210190234927494,height_95%_HPD={0.01643835616429684,0.01643835616444378},default.rate_median=9.267216800386625E-4,length_median=0.09859538980912999,location="CentreWest",location.prob=1.0,location.set={"CentreWest"},location.rate_range={0.4199263066583453,1.3782426490797912},height=0.01643835616437146]:0.07000015536817,173[&length_range={4.876630800044E-4,0.2590570455848},default.rate_95%_HPD={8.535417156658662E-4,9.999635770142521E-4},length_95%_HPD={0.01106349953761,0.1386889011324},default.rate_range={8.001584972796374E-4,9.999701183629223E-4},default.rate=9.243621626513629E-4,length=0.07217854297209367,location.rate_95%_HPD={0.6089697149275124,1.048525471806728},location.rate_median=0.8160049907200903,height_median=0.054794520548056946,location.set.prob={1.0},height_range={0.05479452054792466,0.054794520548214265},location.rate=0.8210190234927494,height_95%_HPD={0.0547945205479925,0.054794520548122505},default.rate_median=9.267216800386625E-4,length_median=0.068584874652065,location="CentreWest",location.prob=1.0,location.set={"CentreWest"},location.rate_range={0.4199263066583453,1.3782426490797912},height=0.054794520548057064]:0.03164399098448)[&length_range={2.647542354982E-5,0.1702531039393},default.rate_95%_HPD={8.480402590918956E-4,9.99085907924268E-4},length_95%_HPD={2.647542354982E-5,0.08727833449821},default.rate_range={8.026180323065329E-4,9.998351909607916E-4},default.rate=9.242212140336316E-4,length=0.03253878393338605,posterior=0.05138888888888889,location.rate_95%_HPD={0.6129922719211666,1.051515601339698},location.rate_median=0.8162300069804596,height_median=0.10066866170187819,location.set.prob={1.0},height_range={0.055767263813479684,0.19933757027076415},location.rate=0.8192891501427844,height_95%_HPD={0.0613627253534339,0.15274003120198676},default.rate_median=9.276942621813452E-4,length_median=0.02560586238959,location="CentreWest",location.prob=1.0,location.set={"CentreWest"},location.rate_range={0.48408720581201553,1.305622223700969},height=0.10320449257408096]:0.02325463825807)[&length_range={9.164123806461E-4,0.1157154132271},default.rate_95%_HPD={8.347763499957762E-4,9.878175722304865E-4},length_95%_HPD={9.164123806461E-4,0.05940280276594},default.rate_range={8.033347479661249E-4,9.95831185242897E-4},default.rate=9.19744309649882E-4,length=0.023932385988112502,posterior=0.004194444444444444,location.rate_95%_HPD={0.6007435536296285,1.003359280257682},location.rate_median=0.7938657418305953,height_median=0.12826850148117092,location.set.prob={1.0},height_range={0.07946827037828447,0.196907652809237},location.rate=0.8103104630475151,height_95%_HPD={0.09188083584321594,0.17877183164158594},default.rate_median=9.223619514811951E-4,length_median=0.0192842818449,location="CentreWest",location.prob=1.0,location.set={"CentreWest"},location.rate_range={0.554252402253823,1.2382258397750299},height=0.12852761479603597]:0.01771162575144)[&length_range={0.005975977492292,0.02792306289332},default.rate_95%_HPD={8.859218688377918E-4,9.392586829602956E-4},length_95%_HPD={0.005975977492292,0.02792306289332},default.rate_range={8.859218688377918E-4,9.392586829602956E-4},default.rate=9.163964610899826E-4,length=0.01822602652199733,posterior=8.333333333333333E-5,location.rate_95%_HPD={0.6724542629348281,1.164524225514887},location.rate_median=0.9361487028091127,height_median=0.14370897277352668,location.set.prob={1.0},height_range={0.12740477554203194,0.15997522688375626},location.rate=0.9243757304196093,height_95%_HPD={0.12740477554203194,0.15997522688375626},default.rate_median=9.240088314718604E-4,length_median=0.02077903918038,location="CentreWest",location.prob=1.0,location.set={"CentreWest"},location.rate_range={0.6724542629348281,1.164524225514887},height=0.14369632506643829]:0.005975977492292)[&default.rate=9.240088314718604E-4,length=0.01249357986534,posterior=2.777777777777778E-5,location="CentreWest",location.prob=1.0,location.set={"CentreWest"},location.set.prob={1.0},height=0.13338075303432395,location.rate=0.6724542629348281]:0.01249357986534,(209[&length_range={8.699290744805E-4,0.1857175427061},default.rate_95%_HPD={8.535417156658662E-4,9.999635770142521E-4},length_95%_HPD={0.005793248278995,0.076843949036},default.rate_range={8.001584972796374E-4,9.999701183629223E-4},default.rate=9.243621626513629E-4,length=0.03877155791574894,location.rate_95%_HPD={0.6089697149275124,1.048525471806728},location.rate_median=0.8160049907200903,height_median=0.06027397260277195,location.set.prob={1.0},height_range={0.06027397260264972,0.06027397260291106},location.rate=0.8210190234927494,height_95%_HPD={0.06027397260271289,0.06027397260283235},default.rate_median=9.267216800386625E-4,length_median=0.036055347174385,location="CentreWest",location.prob=1.0,location.set={"CentreWest"},location.rate_range={0.4199263066583453,1.3782426490797912},height=0.06027397260277192]:0.06318243534865,244[&length_range={0.001869929586698,0.1864972898928},default.rate_95%_HPD={8.535417156658662E-4,9.999635770142521E-4},length_95%_HPD={0.03858260797363,0.1095424655717},default.rate_range={8.001584972796374E-4,9.999701183629223E-4},default.rate=9.243621626513629E-4,length=0.07128611426930766,location.rate_95%_HPD={0.6089697149275124,1.048525471806728},location.rate_median=0.8160049907200903,height_median=0.027397260274028445,location.set.prob={1.0},height_range={0.027397260273896717,0.02739726027416106},location.rate=0.8210190234927494,height_95%_HPD={0.02739726027396694,0.02739726027409095},default.rate_median=9.267216800386625E-4,length_median=0.06870569970258,location="CentreWest",location.prob=1.0,location.set={"CentreWest"},location.rate_range={0.4199263066583453,1.3782426490797912},height=0.027397260274028556]:0.09605914767739)[&length_range={3.057510058892E-4,0.1667461151198},default.rate_95%_HPD={8.534530328302333E-4,9.999667935320232E-4},length_95%_HPD={0.002000888753596,0.07437524725147},default.rate_range={8.001584972796374E-4,9.999701183629223E-4},default.rate=9.243592927401456E-4,length=0.03422762174626018,posterior=0.9905277777777778,location.rate_95%_HPD={0.6086454096212853,1.048525471806728},location.rate_median=0.8159004578807676,height_median=0.09615661371982914,location.set.prob={1.0},height_range={0.06114390167723016,0.21389455016683506},location.rate=0.8209275787615219,height_95%_HPD={0.06666300236411588,0.1368799348254307},default.rate_median=9.267183110494773E-4,length_median=0.03062594698534,location="CentreWest",location.prob=1.0,location.set={"CentreWest"},location.rate_range={0.4199263066583453,1.3782426490797912},height=0.09876044729251239]:0.02241792494826)[&default.rate=9.240088314718604E-4,length=0.02403789897116,posterior=2.777777777777778E-5,location="CentreWest",location.prob=1.0,location.set={"CentreWest"},location.set.prob={1.0},height=0.14587433289966395,location.rate=0.6724542629348281]:0.02403789897116)[&length_range={0.001955225835762,0.05449153869194},default.rate_95%_HPD={8.900990716416466E-4,9.38957675071581E-4},length_95%_HPD={0.001955225835762,0.05449153869194},default.rate_range={8.900990716416466E-4,9.38957675071581E-4},default.rate=9.214105834376462E-4,length=0.02255494266104775,posterior=1.1111111111111112E-4,location.rate_95%_HPD={0.6724542629348281,0.8154029397767631},location.rate_median=0.72981655199595,height_median=0.19712824166371967,location.set.prob={1.0},height_range={0.16991223187082394,0.231693465960764},location.rate=0.7368725766758728,height_95%_HPD={0.16991223187082394,0.231693465960764},default.rate_median=9.282927935186784E-4,length_median=0.0168865030582445,location="CentreWest",location.prob=1.0,location.set={"CentreWest"},location.rate_range={0.6724542629348281,0.8154029397767631},height=0.19896554528975682]:0.02431696228902)[&default.rate=9.240088314718604E-4,length=0.01419076931172,posterior=2.777777777777778E-5,location="CentreWest",location.prob=1.0,location.set={"CentreWest"},location.set.prob={1.0},height=0.1942291941598439,location.rate=0.6724542629348281]:0.01419076931172)[&default.rate=9.240088314718604E-4,length=0.04911768859858,posterior=2.777777777777778E-5,location="CentreWest",location.prob=1.0,location.set={"CentreWest"},location.set.prob={1.0},height=0.20841996347156388,location.rate=0.6724542629348281]:0.04911768859858)[&default.rate=9.240088314718604E-4,length=0.003083260594511,posterior=2.777777777777778E-5,location="CentreWest",location.prob=1.0,location.set={"CentreWest"},location.set.prob={1.0},height=0.2575376520701439,location.rate=0.6724542629348281]:0.003083260594511)[&length_range={7.726709855131E-4,0.04744312156517},default.rate_95%_HPD={8.859218688377918E-4,
```
