## Supplementary File S1 for "Epidemiological dynamics of SARS-CoV-2 VOC Gamma in Rio de Janeiro, Brazil": SPARTA_sampledRefs_113_HKY+I+G4_SymGeo_Strict_Exponential_UniformRatePrior.combined.MCCtree.treefile (part 2 of 2)

```
9.938666866422126E-4},length_95%_HPD={7.726709855131E-4,0.04744312156517},default.rate_range={8.859218688377918E-4,9.938666866422126E-4},default.rate=9.394271361546942E-4,length=0.023204608678242786,posterior=2.5E-4,location.rate_95%_HPD={0.6611948933652657,0.9534720288967371},location.rate_median=0.8433207179388756,height_median=0.2832792297414611,location.set.prob={1.0},height_range={0.25973884705742967,0.30264936767944206},location.rate=0.8122592123872826,height_95%_HPD={0.25973884705742967,0.30264936767944206},default.rate_median=9.317740539014953E-4,length_median=0.02598728825284,location="CentreWest",location.prob=1.0,location.set={"CentreWest"},location.rate_range={0.6611948933652657,0.9534720288967371},height=0.27969014165705547]:7.726709855131E-4,(((358[&length_range={1.162171907182E-7,0.1216711035149},default.rate_95%_HPD={8.535417156658662E-4,9.999635770142521E-4},length_95%_HPD={1.162171907182E-7,0.03874879349257},default.rate_range={8.001584972796374E-4,9.999701183629223E-4},default.rate=9.243621626513629E-4,length=0.013644847719276381,location.rate_95%_HPD={0.6089697149275124,1.048525471806728},location.rate_median=0.8160049907200903,height_median=0.12054794520554418,location.set.prob={1.0},height_range={0.12054794520541656,0.1205479452056703},location.rate=0.8210190234927494,height_95%_HPD={0.1205479452054799,0.12054794520561235},default.rate_median=9.267216800386625E-4,length_median=0.01008842812336,location="RJ",location.prob=1.0,location.set={"RJ"},location.rate_range={0.4199263066583453,1.3782426490797912},height=0.12054794520554424]:0.001269003407047,396[&length_range={0.05753436279261,0.1792053500904},default.rate_95%_HPD={8.535417156658662E-4,9.999635770142521E-4},length_95%_HPD={0.05753436279261,0.09628304006799},default.rate_range={8.001584972796374E-4,9.999701183629223E-4},default.rate=9.243621626513629E-4,length=0.07117909429469114,location.rate_95%_HPD={0.6089697149275124,1.048525471806728},location.rate_median=0.8160049907200903,height_median=0.06301369863012934,location.set.prob={1.0},height_range={0.06301369862999656,0.06301369863025857},location.rate=0.8210190234927494,height_95%_HPD={0.0630136986300639,0.06301369863019829},default.rate_median=9.267216800386625E-4,length_median=0.067622674698775,location="RJ",location.prob=1.0,location.set={"RJ"},location.rate_range={0.4199263066583453,1.3782426490797912},height=0.06301369863012941]:0.05880324998246)[&length_range={0.004702590182951,0.2418228490684},default.rate_95%_HPD={8.535417156658662E-4,9.999635770142521E-4},length_95%_HPD={0.03180251242649,0.1494181262072},default.rate_range={8.001584972796374E-4,9.999701183629223E-4},default.rate=9.243621626513629E-4,length=0.08636212299112422,posterior=1.0,location.rate_95%_HPD={0.6089697149275124,1.048525471806728},location.rate_median=0.8160049907200903,height_median=0.13063637332888847,location.set.prob={2.777777777777778E-5,0.9983611111111111,0.0012777777777777779,2.5E-4,8.333333333333333E-5},height_range={0.120548061422737,0.2422190487204407},location.rate=0.8210190234927494,height_95%_HPD={0.120548061422737,0.15929673869814404},default.rate_median=9.267216800386625E-4,length_median=0.08257899354583001,location="RJ",location.prob=0.9983611111111111,location.set={"CentreWest","RJ","South","Southeast","Northeast"},location.rate_range={0.4199263066583453,1.3782426490797912},height=0.13419279292482114]:0.1191224034548,(381[&length_range={0.02642118821437,0.25668587699},default.rate_95%_HPD={8.535417156658662E-4,9.999635770142521E-4},length_95%_HPD={0.08800746082277,0.1666932375101},default.rate_range={8.001584972796374E-4,9.999701183629223E-4},default.rate=9.243621626513629E-4,length=0.1215310468638261,location.rate_95%_HPD={0.6089697149275124,1.048525471806728},location.rate_median=0.8160049907200903,height_median=0.09863013698645778,location.set.prob={1.0},height_range={0.09863013698629997,0.09863013698659495},location.rate=0.8210190234927494,height_95%_HPD={0.09863013698637757,0.098630136986537},default.rate_median=9.267216800386625E-4,length_median=0.12048835090304999,location="RJ",location.prob=1.0,location.set={"RJ"},location.rate_range={0.4199263066583453,1.3782426490797912},height=0.09863013698645784]:0.1212044505902,(323[&length_range={9.371074785602E-8,0.06722692291622},default.rate_95%_HPD={8.535417156658662E-4,9.999635770142521E-4},length_95%_HPD={9.371074785602E-8,0.02423160381443},default.rate_range={8.001584972796374E-4,9.999701183629223E-4},default.rate=9.243621626513629E-4,length=0.008278452772709024,location.rate_95%_HPD={0.6089697149275124,1.048525471806728},location.rate_median=0.8160049907200903,height_median=0.18904109589038842,location.set.prob={1.0},height_range={0.18904109589025675,0.189041095890498},location.rate=0.8210190234927494,height_95%_HPD={0.18904109589033358,0.1890410958904441},default.rate_median=9.267216800386625E-4,length_median=0.005958519059621499,location="RJ",location.prob=1.0,location.set={"RJ"},location.rate_range={0.4199263066583453,1.3782426490797912},height=0.1890410958903884]:0.0144361055063,324[&length_range={0.002739819738105,0.06996664894357},default.rate_95%_HPD={8.535417156658662E-4,9.999635770142521E-4},length_95%_HPD={0.002739819738105,0.02697132984179},default.rate_range={8.001584972796374E-4,9.999701183629223E-4},default.rate=9.243621626513629E-4,length=0.011017674529146307,location.rate_95%_HPD={0.6089697149275124,1.048525471806728},location.rate_median=0.8160049907200903,height_median=0.18630136986303097,location.set.prob={1.0},height_range={0.18630136986290075,0.18630136986314305},location.rate=0.8210190234927494,height_95%_HPD={0.18630136986297546,0.18630136986308615},default.rate_median=9.267216800386625E-4,length_median=0.0086993435389665,location="RJ",location.prob=1.0,location.set={"RJ"},location.rate_range={0.4199263066583453,1.3782426490797912},height=0.186301369863031]:0.01717583153366)[&length_range={1.723822413606E-4,0.1338238545682},default.rate_95%_HPD={8.535417156658662E-4,9.999635770142521E-4},length_95%_HPD={0.001287062829488,0.05653363909295},default.rate_range={8.001584972796374E-4,9.999701183629223E-4},default.rate=9.243651403128741E-4,length=0.02570053518197513,posterior=0.9997777777777778,location.rate_95%_HPD={0.6089697149275124,1.048525471806728},location.rate_median=0.8160321129424808,height_median=0.1949987191971325,location.set.prob={1.0},height_range={0.18904118960114824,0.2562680188065731},location.rate=0.8210304449349262,height_95%_HPD={0.18904118960114824,0.21325301798346552},default.rate_median=9.26728152294597E-4,length_median=0.02284468980524,location="RJ",location.prob=1.0,location.set={"RJ"},location.rate_range={0.4199263066583453,1.3782426490797912},height=0.1973151424670799]:0.01635738617993)[&length_range={6.214980852182E-7,0.1232116469704},default.rate_95%_HPD={8.524746959736017E-4,9.999701183629223E-4},length_95%_HPD={8.164822582067E-4,0.06692897942447},default.rate_range={8.001584972796374E-4,9.999701183629223E-4},default.rate=9.236476013094158E-4,length=0.031117414995600032,posterior=0.8257222222222222,location.rate_95%_HPD={0.6114578580302519,1.0499972743935087},location.rate_median=0.8153632063836006,height_median=0.22055793500717166,location.set.prob={1.0092175200161475E-4,0.9982170490479715,4.03687008006459E-4,8.07374016012918E-4,4.7096817600753547E-4},height_range={0.18949263141990869,0.3021717953707934},location.rate=0.8207506670783483,height_95%_HPD={0.1943181173339743,0.2533608186404894},default.rate_median=9.259908820816798E-4,length_median=0.028251626652459998,location="RJ",location.prob=0.9982170490479715,location.set={"CentreWest","RJ","South","Southeast","Northeast"},location.rate_range={0.44237803148758803,1.3782426490797912},height=0.2223843699183279]:0.02110476449072)[&length_range={7.2112045304E-6,0.07057768160467},default.rate_95%_HPD={8.529351742946525E-4,9.958826246031865E-4},length_95%_HPD={7.2112045304E-6,0.04052635813099},default.rate_range={8.003536937556437E-4,9.997244894440346E-4},default.rate=9.228295672869079E-4,length=0.015355024374373288,posterior=0.014,location.rate_95%_HPD={0.579068149188419,1.030492314870473},location.rate_median=0.8039413752162567,height_median=0.2416599403760265,location.set.prob={0.998015873015873,0.001984126984126984},height_range={0.19795478203236394,0.2973420522820206},location.rate=0.8127613842916768,height_95%_HPD={0.21130201072825916,0.2794966705493498},default.rate_median=9.232373519281217E-4,length_median=0.012429561139825001,location="RJ",location.prob=0.998015873015873,location.set={"RJ","Southeast"},location.rate_range={0.5067865388394612,1.1724972135329457},height=0.24301223490227117]:0.002771382042104,((212[&length_range={0.06492707905291,0.2730748007219},default.rate_95%_HPD={8.535417156658662E-4,9.999635770142521E-4},length_95%_HPD={0.1000878840127,0.1998870207431},default.rate_range={8.001584972796374E-4,9.999701183629223E-4},default.rate=9.243621626513629E-4,length=0.148807994001891,location.rate_95%_HPD={0.6089697149275124,1.048525471806728},location.rate_median=0.8160049907200903,height_median=0.06027397260277234,location.set.prob={1.0},height_range={0.06027397260262701,0.060273972602918},location.rate=0.8210190234927494,height_95%_HPD={0.06027397260268985,0.06027397260285228},default.rate_median=9.267216800386625E-4,length_median=0.14769193340870002,location="CentreWest",location.prob=1.0,location.set={"CentreWest"},location.rate_range={0.4199263066583453,1.3782426490797912},height=0.06027397260277213]:0.119217185637,(376[&length_range={1.118045732438E-4,0.1178271454519},default.rate_95%_HPD={8.535417156658662E-4,9.999635770142521E-4},length_95%_HPD={7.630081400734E-4,0.05080255209616},default.rate_range={8.001584972796374E-4,9.999701183629223E-4},default.rate=9.243621626513629E-4,length=0.022465845914221665,location.rate_95%_HPD={0.6089697149275124,1.048525471806728},location.rate_median=0.8160049907200903,height_median=0.10136986301381495,location.set.prob={1.0},height_range={0.1013698630136583,0.10136986301394196},location.rate=0.8210190234927494,height_95%_HPD={0.10136986301375062,0.10136986301388135},default.rate_median=9.267216800386625E-4,length_median=0.019528017320205003,location="RJ",location.prob=1.0,location.set={"RJ"},location.rate_range={0.4199263066583453,1.3782426490797912},height=0.10136986301381433]:0.0127261480147,380[&length_range={0.002851530600601,0.1205668714793},default.rate_95%_HPD={8.535417156658662E-4,9.999635770142521E-4},length_95%_HPD={0.003502734167431,0.05354227812352},default.rate_range={8.001584972796374E-4,9.999701183629223E-4},default.rate=9.243621626513629E-4,length=0.025205571941578984,location.rate_95%_HPD={0.6089697149275124,1.048525471806728},location.rate_median=0.8160049907200903,height_median=0.09863013698645767,location.set.prob={1.0},height_range={0.0986301369863003,0.09863013698659184},location.rate=0.8210190234927494,height_95%_HPD={0.0986301369863925,0.09863013698652329},default.rate_median=9.267216800386625E-4,length_median=0.02226774334756,location="RJ",location.prob=1.0,location.set={"RJ"},location.rate_range={0.4199263066583453,1.3782426490797912},height=0.09863013698645709]:0.01546587404206)[&length_range={0.009539826068743,0.2143823072385},default.rate_95%_HPD={8.535417156658662E-4,9.999635770142521E-4},length_95%_HPD={0.03643679304843,0.1369190886646},default.rate_range={8.001584972796374E-4,9.999701183629223E-4},default.rate=9.243621626513629E-4,length=0.08524625767662622,posterior=1.0,location.rate_95%_HPD={0.6089697149275124,1.048525471806728},location.rate_median=0.8160049907200903,height_median=0.12089788033402754,location.set.prob={3.611111111111111E-4,0.9981944444444445,0.0013611111111111111,8.333333333333333E-5},height_range={0.10148166758709853,0.2191970084657282},location.rate=0.8210190234927494,height_95%_HPD={0.10213287115390873,0.15217241510997348},default.rate_median=9.267216800386625E-4,length_median=0.08382656738307001,location="RJ",location.prob=0.9981944444444445,location.set={"CentreWest","RJ","Southeast","Northeast"},location.rate_range={0.4199263066583453,1.3782426490797912},height=0.12383570892803657]:0.06539514721127)[&length_range={0.001362551889609,0.1802108851962},default.rate_95%_HPD={8.535417156658662E-4,9.999635770142521E-4},length_95%_HPD={0.007151022219593,0.09331726162135},default.rate_range={8.001584972796374E-4,9.999701183629223E-4},default.rate=9.243621626513629E-4,length=0.046368000819399416,posterior=1.0,location.rate_95%_HPD={0.6089697149275124,1.048525471806728},location.rate_median=0.8160049907200903,height_median=0.2079659060114088,location.set.prob={0.22219444444444444,0.4950833333333333,0.01075,0.005388888888888889,0.22919444444444445,0.03738888888888889},height_range={0.12520105165571,0.3333487733246344},location.rate=0.8210190234927494,height_95%_HPD={0.16036185661543206,0.26016099334592696},default.rate_median=9.267216800386625E-4,length_median=0.042818008498555,location="RJ",location.prob=0.4950833333333333,location.set={"CentreWest","RJ","South","North","Southeast","Northeast"},location.rate_range={0.4199263066583453,1.3782426490797912},height=0.20908196660466194]:0.02869912148866,363[&length_range={0.00888654218575,0.2641869235038},default.rate_95%_HPD={8.535417156658662E-4,9.999635770142521E-4},length_95%_HPD={0.04180763309454,0.171074315734},default.rate_range={8.001584972796374E-4,9.999701183629223E-4},default.rate=9.243621626513629E-4,length=0.10992159945851562,location.rate_95%_HPD={0.6089697149275124,1.048525471806728},location.rate_median=0.8160049907200903,height_median=0.11506849315082956,location.set.prob={1.0},height_range={0.1150684931506828,0.11506849315098194},location.rate=0.8210190234927494,height_95%_HPD={0.11506849315075496,0.11506849315090345},default.rate_median=9.267216800386625E-4,length_median=0.1109749500759,location="RJ",location.prob=1.0,location.set={"RJ"},location.rate_range={0.4199263066583453,1.3782426490797912},height=0.11506849315082927]:0.09312178657762)[&length_range={1.591880250895E-5,0.08031889462534},default.rate_95%_HPD={8.52617750642904E-4,9.96976558845692E-4},length_95%_HPD={1.591880250895E-5,0.04365074750898},default.rate_range={8.084368355151421E-4,9.99815579339809E-4},default.rate=9.242701816715205E-4,length=0.015854068270939773,posterior=0.013944444444444445,location.rate_95%_HPD={0.627342803738394,1.071228298117712},location.rate_median=0.8030841261805934,height_median=0.23483015888138964,location.set.prob={0.00398406374501992,0.9721115537848606,0.02390438247011952},height_range={0.17471070014339835,0.2916566473943237},location.rate=0.8080185320222439,height_95%_HPD={0.19173663125827467,0.27290951794334306},default.rate_median=9.243204694603264E-4,length_median=0.012230619722805,location="RJ",location.prob=0.9721115537848606,location.set={"CentreWest","RJ","Southeast"},location.rate_range={0.5288680198291337,1.163271182684472},height=0.2346921995758541]:0.035520454381)[&length_range={7.973328817186E-4,0.0566597412004},default.rate_95%_HPD={8.859218688377918E-4,9.906358954674364E-4},length_95%_HPD={7.973328817186E-4,0.03656735659634},default.rate_range={8.548465357599659E-4,9.906358954674364E-4},default.rate=9.288665513317834E-4,length=0.018146875097133586,posterior=3.611111111111111E-4,location.rate_95%_HPD={0.6168706024402064,0.8849831149227125},location.rate_median=0.762306398224456,height_median=0.25674286382866995,location.set.prob={1.0},height_range={0.228871941964501,0.27876897863400796},location.rate=0.750007102608981,height_95%_HPD={0.228871941964501,0.270367799903456},default.rate_median=9.287949228838913E-4,length_median=0.01650412544198,location="RJ",location.prob=1.0,location.set={"RJ"},location.rate_range={0.6168706024402064,0.9361487028091127},height=0.25356405960127476]:0.01768284954074)[&length_range={0.003547210157609,0.03363748719224},default.rate_95%_HPD={9.240088314718604E-4,9.721485028713737E-4},length_95%_HPD={0.003547210157609,0.03363748719224},default.rate_range={9.240088314718604E-4,9.721485028713737E-4},default.rate=9.48078667171617E-4,length=0.0185923486749245,posterior=5.555555555555556E-5,location.rate_95%_HPD={0.6724542629348281,0.8849831149227125},location.rate_median=0.7787186889287703,height_median=0.2589011535335722,location.set.prob={1.0},height_range={0.2564087234169764,0.26139358365016796},location.rate=0.7787186889287703,height_95%_HPD={0.2564087234169764,0.26139358365016796},default.rate_median=9.48078667171617E-4,length_median=0.0185923486749245,location="CentreWest",location.prob=1.0,location.set={"CentreWest"},location.rate_range={0.6724542629348281,0.8849831149227125},height=0.2589011535335722]:0.003547210157609,170[&length_range={0.01658334849641,0.3659897495821},default.rate_95%_HPD={8.535417156658662E-4,9.999635770142521E-4},length_95%_HPD={0.04862455719566,0.1603453659357},default.rate_range={8.001584972796374E-4,9.999701183629223E-4},default.rate=9.243621626513629E-4,length=0.11143682218704906,location.rate_95%_HPD={0.6089697149275124,1.048525471806728},location.rate_median=0.8160049907200903,height_median=0.1835616438356732,location.set.prob={1.0},height_range={0.18356164383553614,0.18356164383582707},location.rate=0.8210190234927494,height_95%_HPD={0.1835616438355978,0.1835616438357482},default.rate_median=9.267216800386625E-4,length_median=0.1146035842526,location="CentreWest",location.prob=1.0,location.set={"CentreWest"},location.rate_range={0.4199263066583453,1.3782426490797912},height=0.1835616438356736]:0.08137914997213)[&length_range={0.007325596797872,0.05230728245559},default.rate_95%_HPD={9.240088314718604E-4,9.721485028713737E-4},length_95%_HPD={0.007325596797872,0.05230728245559},default.rate_range={9.240088314718604E-4,9.721485028713737E-4},default.rate=9.48078667171617E-4,length=0.029816439626731,posterior=5.555555555555556E-5,location.rate_95%_HPD={0.6724542629348281,0.8849831149227125},location.rate_median=0.7787186889287703,height_median=0.27749350220849667,location.set.prob={1.0},height_range={0.26494079380777696,0.29004621060921637},location.rate=0.7787186889287703,height_95%_HPD={0.26494079380777696,0.29004621060921637},default.rate_median=9.48078667171617E-4,length_median=0.029816439626731,location="CentreWest",location.prob=1.0,location.set={"CentreWest"},location.rate_range={0.6724542629348281,0.8849831149227125},height=0.27749350220849667]:0.05230728245559,166[&length_range={1.379341414303E-4,0.2001207295014},default.rate_95%_HPD={8.535417156658662E-4,9.999635770142521E-4},length_95%_HPD={9.698370936973E-4,0.04269272846117},default.rate_range={8.001584972796374E-4,9.999701183629223E-4},default.rate=9.243621626513629E-4,length=0.02005807456961705,location.rate_95%_HPD={0.6089697149275124,1.048525471806728},location.rate_median=0.8160049907200903,height_median=0.2904109589042036,location.set.prob={1.0},height_range={0.29041095890408203,0.29041095890431756},location.rate=0.8210190234927494,height_95%_HPD={0.2904109589041487,0.29041095890426016},default.rate_median=9.267216800386625E-4,length_median=0.01791935480618,location="CentreWest",location.prob=1.0,location.set={"CentreWest"},location.rate_range={0.4199263066583453,1.3782426490797912},height=0.2904109589041444]:0.02683711735919)[&default.rate=9.240088314718604E-4,length=0.02351685193408,posterior=2.777777777777778E-5,location="CentreWest",location.prob=1.0,location.set={"CentreWest"},location.set.prob={1.0},height=0.31724807626336693,location.rate=0.6724542629348281]:0.02351685193408,(158[&length_range={3.378449352227E-4,0.2184865204594},default.rate_95%_HPD={8.535417156658662E-4,9.999635770142521E-4},length_95%_HPD={0.003699499887241,0.05360880978702},default.rate_range={8.001584972796374E-4,9.999701183629223E-4},default.rate=9.243621626513629E-4,length=0.026699189885053338,location.rate_95%_HPD={0.6089697149275124,1.048525471806728},location.rate_median=0.8160049907200903,height_median=0.29041095890420365,location.set.prob={1.0},height_range={0.29041095890407864,0.29041095890431307},location.rate=0.8210190234927494,height_95%_HPD={0.2904109589041489,0.29041095890426005},default.rate_median=9.267216800386625E-4,length_median=0.024289749617634998,location="CentreWest",location.prob=1.0,location.set={"CentreWest"},location.rate_range={0.4199263066583453,1.3782426490797912},height=0.2904109589041446]:0.03582676186869,165[&length_range={4.624874459288E-4,0.1915593466968},default.rate_95%_HPD={8.535417156658662E-4,9.999635770142521E-4},length_95%_HPD={0.003820641765445,0.05449174520795},default.rate_range={8.001584972796374E-4,9.999701183629223E-4},default.rate=9.243621626513629E-4,length=0.026835887337713672,location.rate_95%_HPD={0.6089697149275124,1.048525471806728},location.rate_median=0.8160049907200903,height_median=0.29041095890420365,location.set.prob={1.0},height_range={0.29041095890407864,0.2904109589043271},location.rate=0.8210190234927494,height_95%_HPD={0.2904109589041467,0.2904109589042584},default.rate_median=9.267216800386625E-4,length_median=0.024225150330584998,location="CentreWest",location.prob=1.0,location.set={"CentreWest"},location.rate_range={0.4199263066583453,1.3782426490797912},height=0.29041095890414426]:0.03582676186869)[&length_range={1.225154959761E-6,0.08325939364625},default.rate_95%_HPD={8.530132945623168E-4,9.979688291763883E-4},length_95%_HPD={1.225154959761E-6,0.02218945650786},default.rate_range={8.03002896741491E-4,9.993870525121067E-4},default.rate=9.252659461290143E-4,length=0.007564673191236696,posterior=0.04961111111111111,location.rate_95%_HPD={0.5982519088938462,1.0190837855528676},location.rate_median=0.8142309712691249,height_median=0.3132935558491459,location.set.prob={0.9988801791713325,0.0011198208286674132},height_range={0.29373454517490605,0.37634873906383387},location.rate=0.819402852366321,height_95%_HPD={0.29742959513964795,0.3358192709471081},default.rate_median=9.278302571652513E-4,length_median=0.005069106681747501,location="CentreWest",location.prob=0.9988801791713325,location.set={"CentreWest","North"},location.rate_range={0.5067865388394612,1.1704246775148923},height=0.3150569626276398]:0.01452720742458)[&default.rate=9.240088314718604E-4,length=0.001965930297838,posterior=2.777777777777778E-5,location="CentreWest",location.prob=1.0,location.set={"CentreWest"},location.set.prob={1.0},height=0.34076492819744697,location.rate=0.6724542629348281]:0.001965930297838,(((159[&length_range={5.979310174287E-5,0.1700475543923},default.rate_95%_HPD={8.535417156658662E-4,9.999635770142521E-4},length_95%_HPD={0.00112715976186,0.04291481572639},default.rate_range={8.001584972796374E-4,9.999701183629223E-4},default.rate=9.243621626513629E-4,length=0.02000421167832703,location.rate_95%_HPD={0.6089697149275124,1.048525471806728},location.rate_median=0.8160049907200903,height_median=0.29041095890420354,location.set.prob={1.0},height_range={0.2904109589040802,0.29041095890432},location.rate=0.8210190234927494,height_95%_HPD={0.2904109589041478,0.2904109589042593},default.rate_median=9.267216800386625E-4,length_median=0.017806815444019998,location="CentreWest",location.prob=1.0,location.set={"CentreWest"},location.rate_range={0.4199263066583453,1.3782426490797912},height=0.2904109589041444]:0.01346523847122,163[&length_range={5.544588603318E-5,0.1634625432434},default.rate_95%_HPD={8.535417156658662E-4,9.999635770142521E-4},length_95%_HPD={9.380085509867E-4,0.04279410518905},default.rate_range={8.001584972796374E-4,9.999701183629223E-4},default.rate=9.243621626513629E-4,length=0.020068692980017473,location.rate_95%_HPD={0.6089697149275124,1.048525471806728},location.rate_median=0.8160049907200903,height_median=0.2904109589042036,location.set.prob={1.0},height_range={0.2904109589040802,0.2904109589043275},location.rate=0.8210190234927494,height_95%_HPD={0.2904109589041485,0.29041095890426005},default.rate_median=9.267216800386625E-4,length_median=0.017945536678445,location="CentreWest",location.prob=1.0,location.set={"CentreWest"},location.rate_range={0.4199263066583453,1.3782426490797912},height=0.2904109589041443]:0.01346523847122)[&length_range={9.627252399391E-6,0.06583307047356},default.rate_95%_HPD={8.565922231993412E-4,9.999202662319873E-4},length_95%_HPD={9.627252399391E-6,0.02554400153927},default.rate_range={8.030917141700901E-4,9.999202662319873E-4},default.rate=9.252333234049759E-4,length=0.00914677887017047,posterior=0.059972222222222225,location.rate_95%_HPD={0.5967246651336957,1.0234726683135633},location.rate_median=0.8128771769675245,height_median=0.3049214601427371,location.set.prob={1.0},height_range={0.2909529091725378,0.3515216787737684},location.rate=0.8191380763916025,height_95%_HPD={0.2923841377484233,0.32270830099982833},default.rate_median=9.26916748150193E-4,length_median=0.006787431360376,location="CentreWest",location.prob=1.0,location.set={"CentreWest"},location.rate_range={0.49442280862464166,1.305622223700969},height=0.3063536562769796]:0.006634623997899,(157[&length_range={1.419241766656E-4,0.1277323528871},default.rate_95%_HPD={8.535417156658662E-4,9.999635770142521E-4},length_95%_HPD={8.598500427491E-4,0.04276566391637},default.rate_range={8.001584972796374E-4,9.999701183629223E-4},default.rate=9.243621626513629E-4,length=0.020103136318213775,location.rate_95%_HPD={0.6089697149275124,1.048525471806728},location.rate_median=0.8160049907200903,height_median=0.29041095890420354,location.set.prob={1.0},height_range={0.29041095890408203,0.2904109589043275},location.rate=0.8210190234927494,height_95%_HPD={0.2904109589041465,0.2904109589042583},default.rate_median=9.267216800386625E-4,length_median=0.018026245539700003,location="CentreWest",location.prob=1.0,location.set={"CentreWest"},location.rate_range={0.4199263066583453,1.3782426490797912},height=0.2904109589041441]:0.003607997833354,160[&length_range={1.614002692607E-8,0.08630160078639},default.rate_95%_HPD={8.535417156658662E-4,9.999635770142521E-4},length_95%_HPD={1.614002692607E-8,0.03151378277857},default.rate_range={8.001584972796374E-4,9.999701183629223E-4},default.rate=9.243621626513629E-4,length=0.012640673853854886,location.rate_95%_HPD={0.6089697149275124,1.048525471806728},location.rate_median=0.8160049907200903,height_median=0.2904109589042036,location.set.prob={1.0},height_range={0.290410958904088,0.2904109589043266},location.rate=0.8210190234927494,height_95%_HPD={0.2904109589041479,0.2904109589042594},default.rate_median=9.267216800386625E-4,length_median=0.01054319944634,location="CentreWest",location.prob=1.0,location.set={"CentreWest"},location.rate_range={0.4199263066583453,1.3782426490797912},height=0.2904109589041445]:0.003607997833354)[&length_range={1.418330814462E-7,0.07427688563843},default.rate_95%_HPD={8.559760252065643E-4,9.999701183629223E-4},length_95%_HPD={1.418330814462E-7,0.02855426881925},default.rate_range={8.019224342287581E-4,9.999701183629223E-4},default.rate=9.251409183525601E-4,length=0.010109963772378506,posterior=0.06913888888888889,location.rate_95%_HPD={0.6192325781737695,1.0499851547700316},location.rate_median=0.812392892064472,height_median=0.3006525129933934,location.set.prob={1.0},height_range={0.2906836287076254,0.3491934565230511},location.rate=0.8194125113989382,height_95%_HPD={0.29122968717822567,0.31606241357913234},default.rate_median=9.284936645147169E-4,length_median=0.007493211034074,location="CentreWest",location.prob=1.0,location.set={"CentreWest"},location.rate_range={0.48851760814835044,1.257784081101854},height=0.30207052962622116]:0.01649186463576)[&length_range={1.587241430606E-4,0.06244859315494},default.rate_95%_HPD={8.659785316104586E-4,9.991490543690307E-4},length_95%_HPD={1.587241430606E-4,0.02375319490778},default.rate_range={8.182812148716386E-4,9.991490543690307E-4},default.rate=9.256758757018482E-4,length=0.008754802497139514,posterior=0.0047777777777777775,location.rate_95%_HPD={0.6165311181536453,1.04953909536509},location.rate_median=0.812769663817476,height_median=0.31001074069265483,location.set.prob={1.0},height_range={0.2964940923309147,0.3478579162246721},location.rate=0.8233044191547862,height_95%_HPD={0.29762711765214345,0.330105161851992},default.rate_median=9.266958159130023E-4,length_median=0.0062759698235895,location="CentreWest",location.prob=1.0,location.set={"CentreWest"},location.rate_range={0.5787961208146417,1.1078573968061685},height=0.3126865308196887]:0.009676073398471,162[&length_range={0.001643450289892,0.2168374789566},default.rate_95%_HPD={8.535417156658662E-4,9.999635770142521E-4},length_95%_HPD={0.006235120420585,0.06928912605226},default.rate_range={8.001584972796374E-4,9.999701183629223E-4},default.rate=9.243621626513629E-4,length=0.033965802925966716,location.rate_95%_HPD={0.6089697149275124,1.048525471806728},location.rate_median=0.8160049907200903,height_median=0.2904109589042036,location.set.prob={1.0},height_range={0.29041095890408664,0.29041095890432},location.rate=0.8210190234927494,height_95%_HPD={0.2904109589041477,0.29041095890425916},default.rate_median=9.267216800386625E-4,length_median=0.03041457076631,location="CentreWest",location.prob=1.0,location.set={"CentreWest"},location.rate_range={0.4199263066583453,1.3782426490797912},height=0.29041095890414453]:0.02977593586759)[&length_range={7.31435288111E-4,0.05300955787392},default.rate_95%_HPD={8.293758386609179E-4,9.672528777668955E-4},length_95%_HPD={0.001140731851352,0.04329038492174},default.rate_range={8.293758386609179E-4,9.85479143439367E-4},default.rate=9.097503918162917E-4,length=0.012375436148777725,posterior=0.0010277777777777778,location.rate_95%_HPD={0.6724542629348281,1.0185491894286367},location.rate_median=0.806712613124926,height_median=0.32009586318748884,location.set.prob={1.0},height_range={0.3061585852994385,0.33963388965908825},location.rate=0.8264792493248554,height_95%_HPD={0.3083308935797339,0.3363778638752086},default.rate_median=9.126843866458902E-4,length_median=0.006818884280094,location="CentreWest",location.prob=1.0,location.set={"CentreWest"},location.rate_range={0.6359572243917865,1.0597674194622448},height=0.32102746109483854]:0.02254396372352)[&length_range={0.005044504710363,0.02644785393027},default.rate_95%_HPD={8.859218688377918E-4,9.721485028713737E-4},length_95%_HPD={0.005044504710363,0.02644785393027},default.rate_range={8.859218688377918E-4,9.721485028713737E-4},default.rate=9.273597343936752E-4,length=0.018231949569701002,posterior=8.333333333333333E-5,location.rate_95%_HPD={0.6724542629348281,0.9361487028091127},location.rate_median=0.8849831149227125,height_median=0.34273085849528495,location.set.prob={1.0},height_range={0.3387007432479954,0.34639355186049037},location.rate=0.8311953602222178,height_95%_HPD={0.3387007432479954,0.34639355186049037},default.rate_median=9.240088314718604E-4,length_median=0.02320349006847,location="CentreWest",location.prob=1.0,location.set={"CentreWest"},location.rate_range={0.6724542629348281,0.9361487028091127},height=0.3426083845345902]:0.005044504710363)[&default.rate=9.240088314718604E-4,length=0.004877742266066,posterior=2.777777777777778E-5,location="North",location.prob=1.0,location.set={"North"},location.set.prob={1.0},height=0.34777536320564795,location.rate=0.6724542629348281]:0.004877742266066,41[&length_range={1.067755309725E-7,0.1674993036464},default.rate_95%_HPD={8.535417156658662E-4,9.999635770142521E-4},length_95%_HPD={1.067755309725E-7,0.03487711205697},default.rate_range={8.001584972796374E-4,9.999701183629223E-4},default.rate=9.243621626513629E-4,length=0.012085017062187418,location.rate_95%_HPD={0.6089697149275124,1.048525471806728},location.rate_median=0.8160049907200903,height_median=0.3506549891460507,location.set.prob={1.0},height_range={0.3506549891459161,0.3506549891461746},location.rate=0.8210190234927494,height_95%_HPD={0.3506549891459968,0.35065498914610704},default.rate_median=9.267216800386625E-4,length_median=0.008530633344394,location="North",location.prob=1.0,location.set={"North"},location.rate_range={0.4199263066583453,1.3782426490797912},height=0.3506549891462045]:0.001998116325687)[&default.rate=9.240088314718604E-4,length=0.02886437487377,posterior=2.777777777777778E-5,location="North",location.prob=1.0,location.set={"North"},location.set.prob={1.0},height=0.35265310547171397,location.rate=0.6724542629348281]:0.02886437487377,23[&length_range={1.430605392483E-7,0.1335466016448},default.rate_95%_HPD={8.535417156658662E-4,9.999635770142521E-4},length_95%_HPD={1.430605392483E-7,0.03627517509701},default.rate_range={8.001584972796374E-4,9.999701183629223E-4},default.rate=9.243621626513629E-4,length=0.011394345434363923,location.rate_95%_HPD={0.6089697149275124,1.048525471806728},location.rate_median=0.8160049907200903,height_median=0.38070963395466595,location.set.prob={1.0},height_range={0.38070963395453605,0.3807096339547846},location.rate=0.8210190234927494,height_95%_HPD={0.38070963395461266,0.3807096339547221},default.rate_median=9.267216800386625E-4,length_median=0.0074082335690525,location="North",location.prob=1.0,location.set={"North"},location.rate_range={0.4199263066583453,1.3782426490797912},height=0.38070963395485075]:8.078463908389E-4)[&default.rate=9.240088314718604E-4,length=0.008394510011352,posterior=2.777777777777778E-5,location="North",location.prob=1.0,location.set={"North"},location.set.prob={1.0},height=0.38151748034548394,location.rate=0.6724542629348281]:0.008394510011352,(38[&length_range={1.232251615746E-7,0.09520323760417},default.rate_95%_HPD={8.535417156658662E-4,9.999635770142521E-4},length_95%_HPD={1.232251615746E-7,0.01821960818229},default.rate_range={8.001584972796374E-4,9.999701183629223E-4},default.rate=9.243621626513629E-4,length=0.0060655249045221,location.rate_95%_HPD={0.6089697149275124,1.048525471806728},location.rate_median=0.8160049907200903,height_median=0.35065498914605087,location.set.prob={1.0},height_range={0.3506549891459261,0.3506549891461724},location.rate=0.8210190234927494,height_95%_HPD={0.3506549891459958,0.3506549891461066},default.rate_median=9.267216800386625E-4,length_median=0.0041366204143775,location="North",location.prob=1.0,location.set={"North"},location.rate_range={0.4199263066583453,1.3782426490797912},height=0.3506549891462047]:0.01926982483781,(60[&length_range={5.790241559957E-4,0.09164128323669},default.rate_95%_HPD={8.535417156658662E-4,9.999635770142521E-4},length_95%_HPD={0.008219801367752,0.03785632273626},default.rate_range={8.001584972796374E-4,9.999701183629223E-4},default.rate=9.243621626513629E-4,length=0.01977590528647169,location.rate_95%_HPD={0.6089697149275124,1.048525471806728},location.rate_median=0.8160049907200903,height_median=0.3205479452055896,location.set.prob={1.0},height_range={0.32054794520546404,0.3205479452057156},location.rate=0.8210190234927494,height_95%_HPD={0.320547945205533,0.320547945205645},default.rate_median=9.267216800386625E-4,length_median=0.017065464979,location="North",location.prob=1.0,location.set={"North"},location.rate_range={0.4199263066583453,1.3782426490797912},height=0.32054794520570634]:0.008372631359051,72[&length_range={6.232856794575E-7,0.1147648097519},default.rate_95%_HPD={8.535417156658662E-4,9.999635770142521E-4},length_95%_HPD={6.232856794575E-7,0.02968609860019},default.rate_range={8.001584972796374E-4,9.999701183629223E-4},default.rate=9.243621626513629E-4,length=0.011574100703318813,location.rate_95%_HPD={0.6089697149275124,1.048525471806728},location.rate_median=0.8160049907200903,height_median=0.3287671232876619,location.set.prob={1.0},height_range={0.328767123287536,0.32876712328778557},location.rate=0.8210190234927494,height_95%_HPD={0.3287671232876066,0.32876712328771807},default.rate_median=9.267216800386625E-4,length_median=0.0088565043078285,location="North",location.prob=1.0,location.set={"North"},location.rate_range={0.4199263066583453,1.3782426490797912},height=0.3287671232877929]:1.53453276979E-4)[&length_range={2.13252840725E-6,0.09920986873672},default.rate_95%_HPD={8.538706389743376E-4,9.999701183629223E-4},length_95%_HPD={2.13252840725E-6,0.03399632981366},default.rate_range={8.001584972796374E-4,9.999701183629223E-4},default.rate=9.246363567331565E-4,length=0.018948298796095147,posterior=0.8783888888888889,location.rate_95%_HPD={0.6086077831782699,1.048525471806728},location.rate_median=0.8161642998240207,height_median=0.3361211881947933,location.set.prob={1.0},height_range={0.32876774657334,0.3882738416114658},location.rate=0.8213191438586183,height_95%_HPD={0.32876825942700305,0.3519271844600377},default.rate_median=9.270402987294215E-4,length_median=0.019317895615215,location="North",location.prob=1.0,location.set={"North"},location.rate_range={0.4524374179460277,1.3782426490797912},height=0.33796132928673916]:0.04100423741922)[&length_range={5.539858857551E-5,0.1867322195284},default.rate_95%_HPD={8.534892909030598E-4,9.999701183629223E-4},length_95%_HPD={1.48464411328E-4,0.05702997095179},default.rate_range={8.001584972796374E-4,9.999701183629223E-4},default.rate=9.243367408873586E-4,length=0.023300925512534428,posterior=0.9895555555555555,location.rate_95%_HPD={0.6109505670577388,1.0502501779698865},location.rate_median=0.8160321129424808,height_median=0.3554321685033094,location.set.prob={1.0},height_range={0.350655112371262,0.41559295812338004},location.rate=0.8210206033039933,height_95%_HPD={0.350655112371262,0.3700490200617026},default.rate_median=9.266974955092967E-4,length_median=0.019249301001334998,location="North",location.prob=1.0,location.set={"North"},location.rate_range={0.4199263066583453,1.3782426490797912},height=0.3573219934277781]:0.019987176373)[&default.rate=9.240088314718604E-4,length=0.02355445251629,posterior=2.777777777777778E-5,location="North",location.prob=1.0,location.set={"North"},location.set.prob={1.0},height=0.38991199035683594,location.rate=0.6724542629348281]:0.02355445251629)[&default.rate=9.240088314718604E-4,length=0.001746097167088,posterior=2.777777777777778E-5,location="North",location.prob=1.0,location.set={"North"},location.set.prob={1.0},height=0.41346644287312595,location.rate=0.6724542629348281]:0.001746097167088)[&default.rate=9.240088314718604E-4,length=3.961152422343E-4,posterior=2.777777777777778E-5,location="North",location.prob=1.0,location.set={"North"},location.set.prob={1.0},height=0.41521254004021396,location.rate=0.6724542629348281]:3.961152422343E-4,((36[&length_range={7.276275544049E-5,0.1365123246044},default.rate_95%_HPD={8.535417156658662E-4,9.999635770142521E-4},length_95%_HPD={2.361954123891E-4,0.03255484218426},default.rate_range={8.001584972796374E-4,9.999701183629223E-4},default.rate=9.243621626513629E-4,length=0.012915105279315822,location.rate_95%_HPD={0.6089697149275124,1.048525471806728},location.rate_median=0.8160049907200903,height_median=0.3643161913316816,location.set.prob={1.0},height_range={0.3643161913315539,0.36431619133180293},location.rate=0.8210190234927494,height_95%_HPD={0.36431619133162496,0.364316191331737},default.rate_median=9.267216800386625E-4,length_median=0.010327301262085,location="North",location.prob=1.0,location.set={"North"},location.rate_range={0.4199263066583453,1.3782426490797912},height=0.36431619133152515]:0.004112370275316,37[&length_range={0.01100172450395,0.1474412863529},default.rate_95%_HPD={8.535417156658662E-4,9.999635770142521E-4},length_95%_HPD={0.01116515716089,0.04348380393276},default.rate_range={8.001584972796374E-4,9.999701183629223E-4},default.rate=9.243621626513629E-4,length=0.023844067027820423,location.rate_95%_HPD={0.6089697149275124,1.048525471806728},location.rate_median=0.8160049907200903,height_median=0.3533872295831768,location.set.prob={1.0},height_range={0.3533872295830499,0.3533872295833026},location.rate=0.8210190234927494,height_95%_HPD={0.35338722958312085,0.35338722958323304},default.rate_median=9.267216800386625E-4,length_median=0.021256263010585003,location="North",location.prob=1.0,location.set={"North"},location.rate_range={0.4199263066583453,1.3782426490797912},height=0.35338722958302266]:0.01504133202382)[&length_range={7.883990454247E-4,0.228774923641},default.rate_95%_HPD={8.535417156658662E-4,9.999635770142521E-4},length_95%_HPD={0.002411316637324,0.09190417313676},default.rate_range={8.001584972796374E-4,9.999701183629223E-4},default.rate=9.243621626513629E-4,length=0.03995981444034804,posterior=1.0,location.rate_95%_HPD={0.6089697149275124,1.048525471806728},location.rate_median=0.8160049907200903,height_median=0.37464349259375307,location.set.prob={1.0},height_range={0.36438895408714317,0.5008285159360871},location.rate=0.8210190234927494,height_95%_HPD={0.36455238674410456,0.39687103351587516},default.rate_median=9.267216800386625E-4,length_median=0.0338042644665,location="North",location.prob=1.0,location.set={"North"},location.rate_range={0.4199263066583453,1.3782426490797912},height=0.3772312966109988]:0.04554106610416,(24[&length_range={5.386035928368E-8,0.1231555171067},default.rate_95%_HPD={8.535417156658662E-4,9.999635770142521E-4},length_95%_HPD={5.386035928368E-8,0.03600212533188},default.rate_range={8.001584972796374E-4,9.999701183629223E-4},default.rate=9.243621626513629E-4,length=0.011312444114138842,location.rate_95%_HPD={0.6089697149275124,1.048525471806728},location.rate_median=0.8160049907200903,height_median=0.37797739351753973,location.set.prob={1.0},height_range={0.37797739351740944,0.3779773935176536},location.rate=0.8210190234927494,height_95%_HPD={0.3779773935174848,0.3779773935175944},default.rate_median=9.267216800386625E-4,length_median=0.0073409547202445,location="North",location.prob=1.0,location.set={"North"},location.rate_range={0.4199263066583453,1.3782426490797912},height=0.3779773935175352]:0.0104175727235,((39[&length_range={4.196665595969E-4,0.2304911679096},default.rate_95%_HPD={8.535417156658662E-4,9.999635770142521E-4},length_95%_HPD={0.003131263212259,0.07898082351028},default.rate_range={8.001584972796374E-4,9.999701183629223E-4},default.rate=9.243621626513629E-4,length=0.035089530052533686,location.rate_95%_HPD={0.6089697149275124,1.048525471806728},location.rate_median=0.8160049907200903,height_median=0.35065498914605064,location.set.prob={1.0},height_range={0.3506549891459194,0.3506549891461625},location.rate=0.8210190234927494,height_95%_HPD={0.3506549891459938,0.3506549891461051},default.rate_median=9.267216800386625E-4,length_median=0.030043169682095,location="North",location.prob=1.0,location.set={"North"},location.rate_range={0.4199263066583453,1.3782426490797912},height=0.35065498914620474]:0.01675373722858,25[&length_range={3.523567187469E-7,0.163186403538},default.rate_95%_HPD={8.535417156658662E-4,9.999635770142521E-4},length_95%_HPD={3.523567187469E-7,0.03329993401369},default.rate_range={8.001584972796374E-4,9.999701183629223E-4},default.rate=9.243621626513629E-4,length=0.011019158491412549,location.rate_95%_HPD={0.6089697149275124,1.048525471806728},location.rate_median=0.8160049907200903,height_median=0.36704843176880786,location.set.prob={1.0},height_range={0.36704843176867535,0.36704843176892504},location.rate=0.8210190234927494,height_95%_HPD={0.36704843176875346,0.36704843176886326},default.rate_median=9.267216800386625E-4,length_median=0.0075542351802995004,location="North",location.prob=1.0,location.set={"North"},location.rate_range={0.4199263066583453,1.3782426490797912},height=0.3670484317686194]:3.602946058271E-4)[&length_range={1.538799248357E-5,0.07604620393314},default.rate_95%_HPD={8.669690414930334E-4,9.992763181923808E-4},length_95%_HPD={1.538799248357E-5,0.03645943766565},default.rate_range={8.11191905862526E-4,9.992763181923808E-4},default.rate=9.285144213057893E-4,length=0.011567311504847503,posterior=0.012,location.rate_95%_HPD={0.5985279387487048,1.031563013984138},location.rate_median=0.8269052682713064,height_median=0.3738088322320645,location.set.prob={1.0},height_range={0.3670558661229151,0.41548751319530575},location.rate=0.8286564236259726,height_95%_HPD={0.3670558661229151,0.392579943931465},default.rate_median=9.303122157276024E-4,length_median=0.00813730099108,location="North",location.prob=1.0,location.set={"North"},location.rate_range={0.5672485742591227,1.1675293155436484},height=0.3764229251257376]:0.003823946050177,((((9[&length_range={0.001392147443909,0.2425346577749},default.rate_95%_HPD={8.535417156658662E-4,9.999635770142521E-4},length_95%_HPD={0.007370997852514,0.0846519971958},default.rate_range={8.001584972796374E-4,9.999701183629223E-4},default.rate=9.243621626513629E-4,length=0.043205250748612596,location.rate_95%_HPD={0.6089697149275124,1.048525471806728},location.rate_median=0.8160049907200903,height_median=0.29041095890420343,location.set.prob={1.0},height_range={0.2904109589040668,0.2904109589043346},location.rate=0.8210190234927494,height_95%_HPD={0.2904109589041469,0.29041095890425905},default.rate_median=9.267216800386625E-4,length_median=0.04021756871742,location="North",location.prob=1.0,location.set={"North"},location.rate_range={0.4199263066583453,1.3782426490797912},height=0.2904109589041443]:0.01301797469736,90[&length_range={1.003527898336E-6,0.1286894258487},default.rate_95%_HPD={8.535417156658662E-4,9.999635770142521E-4},length_95%_HPD={2.007489225853E-6,0.05283517933018},default.rate_range={8.001584972796374E-4,9.999701183629223E-4},default.rate=9.243621626513629E-4,length=0.021304826008445712,location.rate_95%_HPD={0.6089697149275124,1.048525471806728},location.rate_median=0.8160049907200903,height_median=0.28767123287684615,location.set.prob={1.0},height_range={0.28767123287671204,0.28767123287697055},location.rate=0.8210190234927494,height_95%_HPD={0.2876712328767899,0.28767123287690244},default.rate_median=9.267216800386625E-4,length_median=0.017641884068145,location="North",location.prob=1.0,location.set={"North"},location.rate_range={0.4199263066583453,1.3782426490797912},height=0.2876712328767931]:0.01575770072471)[&length_range={2.174149560674E-5,0.09445179025808},default.rate_95%_HPD={8.56694453889047E-4,9.981120321010694E-4},length_95%_HPD={2.174149560674E-5,0.04412789082374},default.rate_range={8.006201769867754E-4,9.981120321010694E-4},default.rate=9.265959476897969E-4,length=0.015163200029473788,posterior=0.014083333333333333,location.rate_95%_HPD={0.6153812235779985,1.0433703541334476},location.rate_median=0.8111127653450546,height_median=0.3107142949571538,location.set.prob={1.0},height_range={0.2924331184985493,0.37546766949425125},location.rate=0.8177857248420947,height_95%_HPD={0.29398910912026366,0.33624400619882594},default.rate_median=9.284287981063781E-4,length_median=0.01142434373388,location="North",location.prob=1.0,location.set={"North"},location.rate_range={0.5620719655365175,1.2058709840261108},height=0.312516749319524]:0.03560013510196,((74[&length_range={1.146857714268E-5,0.1760639134767},default.rate_95%_HPD={8.535417156658662E-4,9.999635770142521E-4},length_95%_HPD={2.699119513521E-4,0.05551171507078},default.rate_range={8.001584972796374E-4,9.999701183629223E-4},default.rate=9.243621626513629E-4,length=0.024161485701859248,location.rate_95%_HPD={0.6089697149275124,1.048525471806728},location.rate_median=0.8160049907200903,height_median=0.32876712328766194,location.set.prob={1.0},height_range={0.32876712328753294,0.328767123287786},location.rate=0.8210190234927494,height_95%_HPD={0.3287671232876059,0.32876712328771707},default.rate_median=9.267216800386625E-4,length_median=0.020720110265229998,location="North",location.prob=1.0,location.set={"North"},location.rate_range={0.4199263066583453,1.3782426490797912},height=0.328767123287793]:0.002478712688086,(68[&length_range={9.068545503785E-4,0.2185293848179},default.rate_95%_HPD={8.535417156658662E-4,9.999635770142521E-4},length_95%_HPD={0.005093086704679,0.07795496359085},default.rate_range={8.001584972796374E-4,9.999701183629223E-4},default.rate=9.243621626513629E-4,length=0.038987933910922964,location.rate_95%_HPD={0.6089697149275124,1.048525471806728},location.rate_median=0.8160049907200903,height_median=0.30684931506857516,location.set.prob={1.0},height_range={0.30684931506844104,0.30684931506869473},location.rate=0.8210190234927494,height_95%_HPD={0.30684931506851876,0.30684931506863056},default.rate_median=9.267216800386625E-4,length_median=0.035325965386460004,location="North",location.prob=1.0,location.set={"North"},location.rate_range={0.4199263066583453,1.3782426490797912},height=0.30684931506857327]:0.02417119673397,(66[&length_range={5.985962498456E-7,0.1754354969939},default.rate_95%_HPD={8.535417156658662E-4,9.999635770142521E-4},length_95%_HPD={5.985962498456E-7,0.04170685231758},default.rate_range={8.001584972796374E-4,9.999701183629223E-4},default.rate=9.243621626513629E-4,length=0.01517790272128119,location.rate_95%_HPD={0.6089697149275124,1.048525471806728},location.rate_median=0.8160049907200903,height_median=0.31232876712329005,location.set.prob={1.0},height_range={0.31232876712315705,0.3123287671234127},location.rate=0.8210190234927494,height_95%_HPD={0.31232876712323365,0.3123287671233451},default.rate_median=9.267216800386625E-4,length_median=0.011654226156395001,location="North",location.prob=1.0,location.set={"North"},location.rate_range={0.4199263066583453,1.3782426490797912},height=0.31232876712328705]:0.0139704324089,87[&length_range={3.06698574315E-8,0.1583702350732},default.rate_95%_HPD={8.535417156658662E-4,9.999635770142521E-4},length_95%_HPD={3.06698574315E-8,0.03869713188131},default.rate_range={8.001584972796374E-4,9.999701183629223E-4},default.rate=9.243621626513629E-4,length=0.013376839254750134,location.rate_95%_HPD={0.6089697149275124,1.048525471806728},location.rate_median=0.8160049907200903,height_median=0.323287671232947,location.set.prob={1.0},height_range={0.323287671232811,0.32328767123307156},location.rate=0.8210190234927494,height_95%_HPD={0.3232876712328918,0.32328767123300306},default.rate_median=9.267216800386625E-4,length_median=0.0097016888038055,location="North",location.prob=1.0,location.set={"North"},location.rate_range={0.4199263066583453,1.3782426490797912},height=0.32328767123306873]:0.003011528299241)[&length_range={3.818598919514E-6,0.07871449689024},default.rate_95%_HPD={8.51985089007135E-4,9.99840138245667E-4},length_95%_HPD={3.818598919514E-6,0.03791828153881},default.rate_range={8.006201769867754E-4,9.99840138245667E-4},default.rate=9.255355387408202E-4,length=0.013393036627399428,posterior=0.015416666666666667,location.rate_95%_HPD={0.6046588397858917,1.035504678301768},location.rate_median=0.8193272922196417,height_median=0.32794916452138156,location.set.prob={1.0},height_range={0.323289372082816,0.35957140428222295},location.rate=0.8207955899522478,height_95%_HPD={0.323289372082816,0.3422215337092246},default.rate_median=9.291840551356752E-4,length_median=0.01003951720606,location="North",location.prob=1.0,location.set={"North"},location.rate_range={0.537219773709464,1.1860509767012897},height=0.3297252031110185]:0.004721312270354)[&length_range={2.145268212183E-4,0.03404815728336},default.rate_95%_HPD={8.715140988343623E-4,9.99295077666115E-4},length_95%_HPD={2.145268212183E-4,0.02874659797446},default.rate_range={8.076046423642784E-4,9.99295077666115E-4},default.rate=9.322005013554914E-4,length=0.0086761560350618,posterior=7.777777777777777E-4,location.rate_95%_HPD={0.6633350543856154,1.0081212378470628},location.rate_median=0.835832744511176,height_median=0.3325591973359001,location.set.prob={1.0},height_range={0.32533277315347336,0.35445183155694215},location.rate=0.8308252496221432,height_95%_HPD={0.32533277315347336,0.35329270938684915},default.rate_median=9.328569464718316E-4,length_median=0.0056872122847825,location="North",location.prob=1.0,location.set={"North"},location.rate_range={0.6633350543856154,1.0748845000737877},height=0.3354378768659532]:2.253241732065E-4)[&length_range={0.003083239741416,0.00535045432802},default.rate_95%_HPD={9.240088314718604E-4,9.54971476880334E-4},length_95%_HPD={0.003083239741416,0.00535045432802},default.rate_range={9.240088314718604E-4,9.54971476880334E-4},default.rate=9.394901541760972E-4,length=0.004216847034718,posterior=5.555555555555556E-5,location.rate_95%_HPD={0.6724542629348281,0.8485918522585117},location.rate_median=0.7605230575966699,height_median=0.33719567321675803,location.set.prob={1.0},height_range={0.331245835975725,0.34314551045779107},location.rate=0.7605230575966699,height_95%_HPD={0.331245835975725,0.34314551045779107},default.rate_median=9.394901541760972E-4,length_median=0.004216847034718,location="North",location.prob=1.0,location.set={"North"},location.rate_range={0.6724542629348281,0.8485918522585117},height=0.33719567321675803]:0.00535045432802,((13[&length_range={2.774162494779E-6,0.150910253878},default.rate_95%_HPD={8.535417156658662E-4,9.999635770142521E-4},length_95%_HPD={2.774162494779E-6,0.05010950131172},default.rate_range={8.001584972796374E-4,9.999701183629223E-4},default.rate=9.243621626513629E-4,length=0.019711939804987567,location.rate_95%_HPD={0.6089697149275124,1.048525471806728},location.rate_median=0.8160049907200903,height_median=0.29041095890420343,location.set.prob={1.0},height_range={0.29041095890406704,0.29041095890432356},location.rate=0.8210190234927494,height_95%_HPD={0.290410958904146,0.29041095890425817},default.rate_median=9.267216800386625E-4,length_median=0.016194573571489998,location="North",location.prob=1.0,location.set={"North"},location.rate_range={0.4199263066583453,1.3782426490797912},height=0.29041095890414453]:0.01821065793648,61[&length_range={2.536348381876E-7,0.1526650091639},default.rate_95%_HPD={8.535417156658662E-4,9.999635770142521E-4},length_95%_HPD={2.536348381876E-7,0.04349780591282},default.rate_range={8.001584972796374E-4,9.999701183629223E-4},default.rate=9.243621626513629E-4,length=0.015843594118455012,location.rate_95%_HPD={0.6089697149275124,1.048525471806728},location.rate_median=0.8160049907200903,height_median=0.3068493150685754,location.set.prob={1.0},height_range={0.30684931506844204,0.30684931506870006},location.rate=0.8210190234927494,height_95%_HPD={0.3068493150685184,0.30684931506863045},default.rate_median=9.267216800386625E-4,length_median=0.01201279716406,location="North",location.prob=1.0,location.set={"North"},location.rate_range={0.4199263066583453,1.3782426490797912},height=0.30684931506857466]:0.001772301772113)[&length_range={1.265921514504E-5,0.08256229951452},default.rate_95%_HPD={8.452371882156495E-4,9.947964457117278E-4},length_95%_HPD={1.265921514504E-5,0.04506972947282},default.rate_range={8.039961879001704E-4,9.994633822598777E-4},default.rate=9.230813214793922E-4,length=0.015242273538737097,posterior=0.02036111111111111,location.rate_95%_HPD={0.6117148768323317,1.0534449780756847},location.rate_median=0.8131161282443949,height_median=0.31129985178680897,location.set.prob={1.0},height_range={0.30685077528610705,0.3525883619089403},location.rate=0.8183864728622958,height_95%_HPD={0.30685077528610705,0.32695165260454073},default.rate_median=9.260202972647928E-4,length_median=0.01217805487689,location="North",location.prob=1.0,location.set={"North"},location.rate_range={0.5442235334794897,1.17478733983528},height=0.3135536265342822]:0.006646142196806,((520[&length_range={0.002689903667064,0.238536816336},default.rate_95%_HPD={8.535417156658662E-4,9.999635770142521E-4},length_95%_HPD={0.02068712414152,0.07701984116087},default.rate_range={8.001584972796374E-4,9.999701183629223E-4},default.rate=9.243621626513629E-4,length=0.04575210696963577,location.rate_95%_HPD={0.6089697149275124,1.048525471806728},location.rate_median=0.8160049907200903,height_median=0.2712328767124745,location.set.prob={1.0},height_range={0.2712328767123481,0.27123287671259055},location.rate=0.8210190234927494,height_95%_HPD={0.27123287671241897,0.27123287671253005},default.rate_median=9.267216800386625E-4,length_median=0.043306724897735,location="Southeast",location.prob=1.0,location.set={"Southeast"},location.rate_range={0.4199263066583453,1.3782426490797912},height=0.2712328767124037]:0.03441612143749,16[&length_range={3.548521144148E-7,0.1413810714443},default.rate_95%_HPD={8.535417156658662E-4,9.999635770142521E-4},length_95%_HPD={3.548521144148E-7,0.04640623726918},default.rate_range={8.001584972796374E-4,9.999701183629223E-4},default.rate=9.243621626513629E-4,length=0.01744176792675835,location.rate_95%_HPD={0.6089697149275124,1.048525471806728},location.rate_median=0.8160049907200903,height_median=0.304109589041218,location.set.prob={1.0},height_range={0.3041095890410768,0.30410958904133256},location.rate=0.8210190234927494,height_95%_HPD={0.3041095890411626,0.30410958904127416},default.rate_median=9.267216800386625E-4,length_median=0.013773306516675,location="North",location.prob=1.0,location.set={"North"},location.rate_range={0.4199263066583453,1.3782426490797912},height=0.30410958904121754]:0.001539409108743)[&length_range={1.046686151329E-4,0.2014659172283},default.rate_95%_HPD={8.528996269007184E-4,9.99815579339809E-4},length_95%_HPD={8.859902334586E-4,0.05989133839075},default.rate_range={8.001584972796374E-4,9.999701183629223E-4},default.rate=9.246666669926964E-4,length=0.02622980778769154,posterior=0.7488333333333334,location.rate_95%_HPD={0.6114321615104504,1.0504383550213865},location.rate_median=0.8186346146006804,height_median=0.3151177064480032,location.set.prob={0.0037465687365531566,0.0019289264782253875,7.418947993174568E-5,0.9765932190815343,0.0040804213962460124,0.013576674827509459},height_range={0.3041099438933621,0.412665074498821},location.rate=0.8237034295815379,height_95%_HPD={0.3041099438933621,0.34032952797231697},default.rate_median=9.27225730037016E-4,length_median=0.022731247275634997,location="North",location.prob=0.9765932190815343,location.set={"CentreWest","South","RJ","North","Southeast","Northeast"},location.rate_range={0.4199263066583453,1.3782426490797912},height=0.31788696972452557]:0.008958222438475,(62[&length_range={7.139107590648E-7,0.1525157490076},default.rate_95%_HPD={8.535417156658662E-4,9.999635770142521E-4},length_95%_HPD={7.139107590648E-7,0.04312484604493},default.rate_range={8.001584972796374E-4,9.999701183629223E-4},default.rate=9.243621626513629E-4,length=0.015628069654294394,location.rate_95%_HPD={0.6089697149275124,1.048525471806728},location.rate_median=0.8160049907200903,height_median=0.30684931506857527,location.set.prob={1.0},height_range={0.30684931506844404,0.30684931506869756},location.rate=0.8210190234927494,height_95%_HPD={0.30684931506851976,0.3068493150686311},default.rate_median=9.267216800386625E-4,length_median=0.011911318857464999,location="North",location.prob=1.0,location.set={"North"},location.rate_range={0.4199263066583453,1.3782426490797912},height=0.3068493150685729]:0.006150160813047,(444[&length_range={2.84096258073E-5,0.1209529338432},default.rate_95%_HPD={8.535417156658662E-4,9.999635770142521E-4},length_95%_HPD={4.141760650673E-4,0.03636638557983},default.rate_range={8.001584972796374E-4,9.999701183629223E-4},default.rate=9.243621626513629E-4,length=0.01599593139597791,location.rate_95%_HPD={0.6089697149275124,1.048525471806728},location.rate_median=0.8160049907200903,height_median=0.273972602739832,location.set.prob={1.0},height_range={0.2739726027396868,0.27397260273998203},location.rate=0.8210190234927494,height_95%_HPD={0.27397260273977486,0.273972602739888},default.rate_median=9.267216800386625E-4,length_median=0.01395431070567,location="North",location.prob=1.0,location.set={"North"},location.rate_range={0.4199263066583453,1.3782426490797912},height=0.27397260273975577]:0.02252368721079,443[&length_range={2.84096258073E-5,0.08330363595543},default.rate_95%_HPD={8.535417156658662E-4,9.999635770142521E-4},length_95%_HPD={4.267233719882E-4,0.03623726028778},default.rate_range={8.001584972796374E-4,9.999701183629223E-4},default.rate=9.243621626513629E-4,length=0.01596538129664725,location.rate_95%_HPD={0.6089697149275124,1.048525471806728},location.rate_median=0.8160049907200903,height_median=0.273972602739832,location.set.prob={1.0},height_range={0.2739726027396868,0.27397260273998203},location.rate=0.8210190234927494,height_95%_HPD={0.27397260273977486,0.273972602739888},default.rate_median=9.267216800386625E-4,length_median=0.01395431070567,location="North",location.prob=1.0,location.set={"North"},location.rate_range={0.4199263066583453,1.3782426490797912},height=0.2739726027397558]:0.02252368721079)[&length_range={1.378897531355E-4,0.1863436407479},default.rate_95%_HPD={8.534530328302333E-4,9.999667935320232E-4},length_95%_HPD={0.002110403908948,0.06968709302905},default.rate_range={8.001584972796374E-4,9.999701183629223E-4},default.rate=9.243313200535514E-4,length=0.03288486535683653,posterior=0.9965555555555555,location.rate_95%_HPD={0.609069584220375,1.048525471806728},location.rate_median=0.8160663978558003,height_median=0.2878954582793863,location.set.prob={0.9999721262125097,2.7873787490244176E-5},height_range={0.27400101236563335,0.35727623869525305},location.rate=0.8210643762208006,height_95%_HPD={0.27439932611182205,0.30997124851931035},default.rate_median=9.266834681397472E-4,length_median=0.029810792880830002,location="North",location.prob=0.9999721262125097,location.set={"North","Northeast"},location.rate_range={0.4199263066583453,1.3782426490797912},height=0.2898732982556877]:0.016503185931)[&length_range={1.119591137207E-4,0.1243188073707},default.rate_95%_HPD={8.547615405550584E-4,9.981750645871963E-4},length_95%_HPD={1.119591137207E-4,0.04279498027447},default.rate_range={8.034104940780783E-4,9.994279890379366E-4},default.rate=9.248789721387447E-4,length=0.015071462410257077,posterior=0.022111111111111113,location.rate_95%_HPD={0.6362834940600931,1.0603971526263367},location.rate_median=0.820483449161777,height_median=0.3137950794715978,location.set.prob={1.0},height_range={0.3068596115088961,0.37910214633791495},location.rate=0.8261096660038092,height_95%_HPD={0.3068596115088961,0.33309681624612897},default.rate_median=9.295577524327416E-4,length_median=0.011004551625575,location="North",location.prob=1.0,location.set={"North"},location.rate_range={0.5372032916260201,1.1820978420995283},height=0.31641795460555106]:0.001607744706814)[&length_range={2.970636084912E-4,0.03084503183786},default.rate_95%_HPD={8.686223248748152E-4,9.836804616481251E-4},length_95%_HPD={2.970636084912E-4,0.02400602548833},default.rate_range={8.549675812293762E-4,9.836804616481251E-4},default.rate=9.207470301799551E-4,length=0.01135546827731647,posterior=5.555555555555556E-4,location.rate_95%_HPD={0.5843899941874855,0.936406202767298},location.rate_median=0.7954894530218448,height_median=0.3350404916036388,location.set.prob={1.0},height_range={0.3146072205884166,0.36877220956431406},location.rate=0.7836885148607976,height_95%_HPD={0.3146072205884166,0.3532364559214674},default.rate_median=9.167931651384432E-4,length_median=0.01101563892116,location="North",location.prob=1.0,location.set={"North"},location.rate_range={0.5843899941874855,0.9983201644394268},height=0.33507757611688804]:6.605384490583E-4)[&default.rate=9.240088314718604E-4,length=0.02132853126627,posterior=2.777777777777778E-5,location="North",location.prob=1.0,location.set={"North"},location.set.prob={1.0},height=0.31526775903747495,location.rate=0.6724542629348281]:0.02132853126627)[&default.rate=9.240088314718604E-4,length=0.002432778399756,posterior=2.777777777777778E-5,location="North",location.prob=1.0,location.set={"North"},location.set.prob={1.0},height=0.33659629030374494,location.rate=0.6724542629348281]:0.002432778399756)[&default.rate=9.240088314718604E-4,length=0.02337622208649,posterior=2.777777777777778E-5,location="North",location.prob=1.0,location.set={"North"},location.set.prob={1.0},height=0.33902906870350097,location.rate=0.6724542629348281]:0.02337622208649,((((305[&length_range={2.885321842006E-7,0.07572431957374},default.rate_95%_HPD={8.535417156658662E-4,9.999635770142521E-4},length_95%_HPD={2.885321842006E-7,0.02458320853963},default.rate_range={8.001584972796374E-4,9.999701183629223E-4},default.rate=9.243621626513629E-4,length=0.009438330456514222,location.rate_95%_HPD={0.6089697149275124,1.048525471806728},location.rate_median=0.8160049907200903,height_median=0.20547945205476026,location.set.prob={1.0},height_range={0.20547945205463014,0.205479452054889},location.rate=0.8210190234927494,height_95%_HPD={0.20547945205470286,0.20547945205481705},default.rate_median=9.267216800386625E-4,length_median=0.007365281335124,location="South",location.prob=1.0,location.set={"South"},location.rate_range={0.4199263066583453,1.3782426490797912},height=0.20547945205465987]:0.01664297698588,306[&length_range={5.270785489453E-7,0.08126531451466},default.rate_95%_HPD={8.535417156658662E-4,9.999635770142521E-4},length_95%_HPD={5.270785489453E-7,0.02286111663282},default.rate_range={8.001584972796374E-4,9.999701183629223E-4},default.rate=9.243621626513629E-4,length=0.007988169671825468,location.rate_95%_HPD={0.6089697149275124,1.048525471806728},location.rate_median=0.8160049907200903,height_median=0.20821917808234502,location.set.prob={1.0},height_range={0.20821917808221513,0.20821917808247298},location.rate=0.8210190234927494,height_95%_HPD={0.2082191780822878,0.20821917808240203},default.rate_median=9.267216800386625E-4,length_median=0.005808604939136,location="South",location.prob=1.0,location.set={"South"},location.rate_range={0.4199263066583453,1.3782426490797912},height=0.20821917808234353]:0.01390325095829)[&length_range={3.561092589977E-7,0.07094436676493},default.rate_95%_HPD={8.528666310690757E-4,9.998449383234057E-4},length_95%_HPD={2.854937650482E-6,0.02106623562981},default.rate_range={8.008869314391594E-4,9.999322246495128E-4},default.rate=9.233862894786718E-4,length=0.007287212298764057,posterior=0.2861388888888889,location.rate_95%_HPD={0.6094075480584648,1.0448324097704857},location.rate_median=0.8167773196328334,height_median=0.21221237811643112,location.set.prob={1.0},height_range={0.20821970516092814,0.251789139289496},location.rate=0.8208371293537913,height_95%_HPD={0.20821970516092814,0.22478858155470105},default.rate_median=9.260202972647928E-4,length_median=0.005236753599802,location="South",location.prob=1.0,location.set={"South"},location.rate_range={0.44237803148758803,1.3782426490797912},height=0.21384613868345714]:0.005634246768487,304[&length_range={2.885321842006E-7,0.07621743516118},default.rate_95%_HPD={8.535417156658662E-4,9.999635770142521E-4},length_95%_HPD={2.885321842006E-7,0.02464636039689},default.rate_range={8.001584972796374E-4,9.999701183629223E-4},default.rate=9.243621626513629E-4,length=0.009419210561180153,location.rate_95%_HPD={0.6089697149275124,1.048525471806728},location.rate_median=0.8160049907200903,height_median=0.20547945205476015,location.set.prob={1.0},height_range={0.20547945205463014,0.205479452054888},location.rate=0.8210190234927494,height_95%_HPD={0.2054794520547028,0.20547945205481705},default.rate_median=9.267216800386625E-4,length_median=0.0072987904371875,location="South",location.prob=1.0,location.set={"South"},location.rate_range={0.4199263066583453,1.3782426490797912},height=0.20547945205465973]:0.02227722375436)[&length_range={0.001128037221647,0.1476015919161},default.rate_95%_HPD={8.535417156658662E-4,9.999635770142521E-4},length_95%_HPD={0.009038061136451,0.0717153099828},default.rate_range={8.001584972796374E-4,9.999701183629223E-4},default.rate=9.243621626513629E-4,length=0.03803908021930874,posterior=1.0,location.rate_95%_HPD={0.6089697149275124,1.048525471806728},location.rate_median=0.8160049907200903,height_median=0.2186319668272243,location.set.prob={2.777777777777778E-5,0.9995,8.333333333333333E-5,3.8888888888888887E-4},height_range={0.2082198419617034,0.28948449259697223},location.rate=0.8210190234927494,height_95%_HPD={0.20823670252134407,0.2369076288955112},default.rate_median=9.267216800386625E-4,length_median=0.035600415645585,location="South",location.prob=0.9995,location.set={"CentreWest","South","RJ","Southeast"},location.rate_range={0.4199263066583453,1.3782426490797912},height=0.22039677731003338]:0.06387387721251,(519[&length_range={5.438966679816E-7,0.08019482365267},default.rate_95%_HPD={8.535417156658662E-4,9.999635770142521E-4},length_95%_HPD={5.438966679816E-7,0.02822793560882},default.rate_range={8.001584972796374E-4,9.999701183629223E-4},default.rate=9.243621626513629E-4,length=0.009999214719338503,location.rate_95%_HPD={0.6089697149275124,1.048525471806728},location.rate_median=0.8160049907200903,height_median=0.2136986301370597,location.set.prob={1.0},height_range={0.21369863013692708,0.21369863013718404},location.rate=0.8210190234927494,height_95%_HPD={0.21369863013700385,0.2136986301371177},default.rate_median=9.267216800386625E-4,length_median=0.0073901664136475,location="Southeast",location.prob=1.0,location.set={"Southeast"},location.rate_range={0.4199263066583453,1.3782426490797912},height=0.21369863013705845]:0.02260470019519,580[&length_range={0.1123293110199,0.1925235907759},default.rate_95%_HPD={8.535417156658662E-4,9.999635770142521E-4},length_95%_HPD={0.1123293110199,0.1405567027321},default.rate_range={8.001584972796374E-4,9.999701183629223E-4},default.rate=9.243621626513629E-4,length=0.12232813427827129,location.rate_95%_HPD={0.6089697149275124,1.048525471806728},location.rate_median=0.8160049907200903,height_median=0.10136986301381515,location.set.prob={1.0},height_range={0.10136986301366657,0.10136986301397599},location.rate=0.8210190234927494,height_95%_HPD={0.10136986301373069,0.10136986301389417},default.rate_median=9.267216800386625E-4,length_median=0.1197189335369,location="Southeast",location.prob=1.0,location.set={"Southeast"},location.rate_range={0.4199263066583453,1.3782426490797912},height=0.10136986301381465]:0.1349334673184)[&length_range={7.926731543195E-4,0.152350015548},default.rate_95%_HPD={8.535417156658662E-4,9.999635770142521E-4},length_95%_HPD={0.005069373928849,0.06799873294042},default.rate_range={8.001584972796374E-4,9.999701183629223E-4},default.rate=9.243604574359443E-4,length=0.03469773353889577,posterior=0.9998611111111111,location.rate_95%_HPD={0.6089697149275124,1.048525471806728},location.rate_median=0.8160299448311885,height_median=0.22108650764223498,location.set.prob={5.5563272676760664E-5,0.005611890540352827,4.1672454507570494E-4,1.1112654535352133E-4,0.9937491318238644,5.5563272676760664E-5},height_range={0.2136991740337027,0.29389345378971987},location.rate=0.8210188464123096,height_95%_HPD={0.2136991740337027,0.2419235632811817},default.rate_median=9.267183110494773E-4,length_median=0.03233778626869,location="Southeast",location.prob=0.9937491318238644,location.set={"CentreWest","South","RJ","North","Southeast","Northeast"},location.rate_range={0.4199263066583453,1.3782426490797912},height=0.22369601419633436]:0.05532722268938)[&length_range={4.74660267658E-4,0.1792818413847},default.rate_95%_HPD={8.535974441519743E-4,9.999701183629223E-4},length_95%_HPD={0.003235847461938,0.08273056461734},default.rate_range={8.001584972796374E-4,9.999701183629223E-4},default.rate=9.243785601295295E-4,length=0.03630295772319581,posterior=0.9976111111111111,location.rate_95%_HPD={0.6090127697887582,1.048525471806728},location.rate_median=0.8158505967979053,height_median=0.25609511837877597,location.set.prob={0.001141616082864621,0.5830316868073732,0.010692209166341816,0.027593696051679013,0.37180486718271427,0.005735924709027121},height_range={0.2173525391771528,0.3696793231670624},location.rate=0.8209191095146668,height_95%_HPD={0.22770939634152088,0.293205506345912},default.rate_median=9.26736302919919E-4,length_median=0.031268193538135,location="South",location.prob=0.5830316868073732,location.set={"CentreWest","South","RJ","North","Southeast","Northeast"},location.rate_range={0.4199263066583453,1.3782426490797912},height=0.2583976550740336]:0.0635532383382,27[&length_range={3.187530746954E-4,0.2361526601358},default.rate_95%_HPD={8.535417156658662E-4,9.999635770142521E-4},length_95%_HPD={0.001171956556369,0.07614718940737},default.rate_range={8.001584972796374E-4,9.999701183629223E-4},default.rate=9.243621626513629E-4,length=0.033460038336875164,location.rate_95%_HPD={0.6089697149275124,1.048525471806728},location.rate_median=0.8160049907200903,height_median=0.34792274870869705,location.set.prob={1.0},height_range={0.3479227487085634,0.3479227487088286},location.rate=0.8210190234927494,height_95%_HPD={0.3479227487086415,0.34792274870875206},default.rate_median=9.267216800386625E-4,length_median=0.028766365830889998,location="North",location.prob=1.0,location.set={"North"},location.rate_range={0.4199263066583453,1.3782426490797912},height=0.3479227487086957]:0.007261042651131)[&length_range={3.952137785084E-4,0.1272373191463},default.rate_95%_HPD={8.403087085557337E-4,9.96132921408097E-4},length_95%_HPD={5.361920065053E-4,0.06133173844386},default.rate_range={8.002136259912647E-4,9.997505460344876E-4},default.rate=9.119774007262038E-4,length=0.02439087052533667,posterior=0.08077777777777778,location.rate_95%_HPD={0.6289175378550785,1.0669383398472252},location.rate_median=0.8161467454218689,height_median=0.35979421594153965,location.set.prob={3.43878954607978E-4,0.9993122420907841,3.43878954607978E-4},height_range={0.3482415017833864,0.4271556257369331},location.rate=0.8217417545955468,height_95%_HPD={0.34844191461181173,0.38098838402860935},default.rate_median=9.115830852371794E-4,length_median=0.019711957983785,location="North",location.prob=0.9993122420907841,location.set={"CentreWest","North","Northeast"},location.rate_range={0.502251856111394,1.2124933137562852},height=0.36208582505977127]:0.007221499430182)[&default.rate=9.240088314718604E-4,length=0.008292800446799,posterior=2.777777777777778E-5,location="North",location.prob=1.0,location.set={"North"},location.set.prob={1.0},height=0.36240529078999095,location.rate=0.6724542629348281]:0.008292800446799,(45[&length_range={1.130328515508E-6,0.1313327842203},default.rate_95%_HPD={8.535417156658662E-4,9.999635770142521E-4},length_95%_HPD={1.130328515508E-6,0.03374156261994},default.rate_range={8.001584972796374E-4,9.999701183629223E-4},default.rate=9.243621626513629E-4,length=0.011380713946360367,location.rate_95%_HPD={0.6089697149275124,1.048525471806728},location.rate_median=0.8160049907200903,height_median=0.3643161913316814,location.set.prob={1.0},height_range={0.36431619133154924,0.3643161913317946},location.rate=0.8210190234927494,height_95%_HPD={0.3643161913316274,0.36431619133173726},default.rate_median=9.267216800386625E-4,length_median=0.0079704709979025,location="North",location.prob=1.0,location.set={"North"},location.rate_range={0.4199263066583453,1.3782426490797912},height=0.3643161913315255]:0.002497457284356,83[&length_range={8.627195265398E-7,0.1556794940053},default.rate_95%_HPD={8.535417156658662E-4,9.999635770142521E-4},length_95%_HPD={8.627195265398E-7,0.03486811658601},default.rate_range={8.001584972796374E-4,9.999701183629223E-4},default.rate=9.243621626513629E-4,length=0.012121046875244719,location.rate_95%_HPD={0.6089697149275124,1.048525471806728},location.rate_median=0.8160049907200903,height_median=0.345190508271571,location.set.prob={1.0},height_range={0.34519050827144393,0.3451905082716996},location.rate=0.8210190234927494,height_95%_HPD={0.34519050827151576,0.345190508271626},default.rate_median=9.267216800386625E-4,length_median=0.008595351390516499,location="North",location.prob=1.0,location.set={"North"},location.rate_range={0.4199263066583453,1.3782426490797912},height=0.34519050827141806]:0.02162314034447)[&length_range={2.867413300434E-5,0.1029100454616},default.rate_95%_HPD={8.45053979385252E-4,9.938794727292353E-4},length_95%_HPD={2.867413300434E-5,0.03724370588141},default.rate_range={8.051034378478935E-4,9.987487359266324E-4},default.rate=9.233247845000479E-4,length=0.012431967303476803,posterior=0.005833333333333334,location.rate_95%_HPD={0.6007421353106153,1.0331183527519534},location.rate_median=0.8149151679240652,height_median=0.36841752196059685,location.set.prob={1.0},height_range={0.36431818723282106,0.396311672034168},location.rate=0.8149816972216719,height_95%_HPD={0.36431818723282106,0.3811407109490748},default.rate_median=9.242052806716595E-4,length_median=0.0091380162996685,location="North",location.prob=1.0,location.set={"North"},location.rate_range={0.5553397144601941,1.0927238009212255},height=0.37013844466152424]:0.003884442620771)[&default.rate=9.240088314718604E-4,length=5.345811880033E-4,posterior=2.777777777777778E-5,location="North",location.prob=1.0,location.set={"North"},location.set.prob={1.0},height=0.37069809123679,location.rate=0.6724542629348281]:5.345811880033E-4)[&default.rate=9.240088314718604E-4,length=0.01716229381623,posterior=2.777777777777778E-5,location="North",location.prob=1.0,location.set={"North"},location.set.prob={1.0},height=0.37123267242479324,location.rate=0.6724542629348281]:0.01716229381623)[&default.rate=9.240088314718604E-4,length=0.02557466147012,posterior=2.777777777777778E-5,location="North",location.prob=1.0,location.set={"North"},location.set.prob={1.0},height=0.38839496624102327,location.rate=0.6724542629348281]:0.02557466147012)[&default.rate=9.240088314718604E-4,length=0.001639027571305,posterior=2.777777777777778E-5,location="North",location.prob=1.0,location.set={"North"},location.set.prob={1.0},height=0.41396962771114326,location.rate=0.6724542629348281]:0.001639027571305)[&default.rate=9.240088314718604E-4,length=5.624288132427E-4,posterior=2.777777777777778E-5,location="North",location.prob=1.0,location.set={"North"},location.set.prob={1.0},height=0.4156086552824482,location.rate=0.6724542629348281]:5.624288132427E-4,(33[&length_range={5.992075831074E-7,0.1366274466526},default.rate_95%_HPD={8.535417156658662E-4,9.999635770142521E-4},length_95%_HPD={5.992075831074E-7,0.03330828757835},default.rate_range={8.001584972796374E-4,9.999701183629223E-4},default.rate=9.243621626513629E-4,length=0.010881249108767015,location.rate_95%_HPD={0.6089697149275124,1.048525471806728},location.rate_median=0.8160049907200903,height_median=0.3697806722061612,location.set.prob={1.0},height_range={0.3697806722060339,0.3697806722062776},location.rate=0.8210190234927494,height_95%_HPD={0.369780672206106,0.3697806722062157},default.rate_median=9.267216800386625E-4,length_median=0.0074413715379515,location="North",location.prob=1.0,location.set={"North"},location.rate_range={0.4199263066583453,1.3782426490797912},height=0.3697806722063378]:0.02175081186711,28[&length_range={1.488886395224E-4,0.1865894170856},default.rate_95%_HPD={8.535417156658662E-4,9.999635770142521E-4},length_95%_HPD={4.319096582142E-4,0.05447792348293},default.rate_range={8.001584972796374E-4,9.999701183629223E-4},default.rate=9.243621626513629E-4,length=0.023401279961399027,location.rate_95%_HPD={0.6089697149275124,1.048525471806728},location.rate_median=0.8160049907200903,height_median=0.345190508271571,location.set.prob={1.0},height_range={0.3451905082714394,0.3451905082716986},location.rate=0.8210190234927494,height_95%_HPD={0.34519050827151604,0.345190508271627},default.rate_median=9.267216800386625E-4,length_median=0.02021586136668,location="North",location.prob=1.0,location.set={"North"},location.rate_range={0.4199263066583453,1.3782426490797912},height=0.3451905082714172]:0.0463409758017)[&length_range={3.316919100033E-5,0.09649180692965},default.rate_95%_HPD={8.494856367472052E-4,9.941345441397693E-4},length_95%_HPD={3.316919100033E-5,0.03236916241528},default.rate_range={8.062795201046386E-4,9.997764139726285E-4},default.rate=9.251365546438038E-4,length=0.011038843456826498,posterior=0.007805555555555555,location.rate_95%_HPD={0.6424930688933342,1.0300511475252083},location.rate_median=0.8184822286319883,height_median=0.37410870437926547,location.set.prob={1.0},height_range={0.3697980932591845,0.412297371710017},location.rate=0.8238003912662268,height_95%_HPD={0.3697980932591845,0.3880419852924226},default.rate_median=9.270655894492454E-4,length_median=0.007283984864609,location="North",location.prob=1.0,location.set={"North"},location.rate_range={0.5158210341064734,1.1546622435866847},height=0.37588699851784885]:0.02463960002244)[&default.rate=9.240088314718604E-4,length=0.009862577774366,posterior=2.777777777777778E-5,location="North",location.prob=1.0,location.set={"North"},location.set.prob={1.0},height=0.4161710840956909,location.rate=0.6724542629348281]:0.009862577774366,30[&length_range={9.074995427349E-8,0.1523563153573},default.rate_95%_HPD={8.535417156658662E-4,9.999635770142521E-4},length_95%_HPD={9.074995427349E-8,0.04423717943197},default.rate_range={8.001584972796374E-4,9.999701183629223E-4},default.rate=9.243621626513629E-4,length=0.014354520806081376,location.rate_95%_HPD={0.6089697149275124,1.048525471806728},location.rate_median=0.8160049907200903,height_median=0.41622875963776085,location.set.prob={1.0},height_range={0.41622875963764105,0.4162287596378796},location.rate=0.8210190234927494,height_95%_HPD={0.41622875963770645,0.41622875963781514},default.rate_median=9.267216800386625E-4,length_median=0.0096100243271245,location="North",location.prob=1.0,location.set={"North"},location.rate_range={0.4199263066583453,1.3782426490797912},height=0.4162287596375568]:0.009804902232312)[&default.rate=9.240088314718604E-4,length=0.02268965410938,posterior=2.777777777777778E-5,location="North",location.prob=1.0,location.set={"North"},location.set.prob={1.0},height=0.4260336618700569,location.rate=0.6724542629348281]:0.02268965410938,((((51[&length_range={6.462339136037E-8,0.1121024136998},default.rate_95%_HPD={8.535417156658662E-4,9.999635770142521E-4},length_95%_HPD={6.462339136037E-8,0.02687125042047},default.rate_range={8.001584972796374E-4,9.999701183629223E-4},default.rate=9.243621626513629E-4,length=0.008735836251069683,location.rate_95%_HPD={0.6089697149275124,1.048525471806728},location.rate_median=0.8160049907200903,height_median=0.33150684931501906,location.set.prob={1.0},height_range={0.33150684931488905,0.33150684931514274},location.rate=0.8210190234927494,height_95%_HPD={0.331506849314965,0.3315068493150762},default.rate_median=9.267216800386625E-4,length_median=0.005747168644601499,location="North",location.prob=1.0,location.set={"North"},location.rate_range={0.4199263066583453,1.3782426490797912},height=0.33150684931515484]:0.004165818319161,96[&length_range={0.004039651992756,0.2105676874514},default.rate_95%_HPD={8.535417156658662E-4,9.999635770142521E-4},length_95%_HPD={0.06658589673542,0.1281829931061},default.rate_range={8.001584972796374E-4,9.999701183629223E-4},default.rate=9.243621626513629E-4,length=0.10076187979675735,location.rate_95%_HPD={0.6089697149275124,1.048525471806728},location.rate_median=0.8160049907200903,height_median=0.23561643835614599,location.set.prob={1.0},height_range={0.23561643835599944,0.23561643835629506},location.rate=0.8210190234927494,height_95%_HPD={0.23561643835607393,0.23561643835622004},default.rate_median=9.267216800386625E-4,length_median=0.10059918962129999,location="North",location.prob=1.0,location.set={"North"},location.rate_range={0.4199263066583453,1.3782426490797912},height=0.23561643835626359]:0.100056229278)[&length_range={3.488184819217E-5,0.1727389167167},default.rate_95%_HPD={8.531678570093301E-4,9.999480256426576E-4},length_95%_HPD={4.36985771233E-4,0.0560175741025},default.rate_range={8.001584972796374E-4,9.999701183629223E-4},default.rate=9.241383783718687E-4,length=0.024074155273748208,posterior=0.8865,location.rate_95%_HPD={0.6115012397209011,1.051883381909245},location.rate_median=0.8161838055144622,height_median=0.33676095657297117,location.set.prob={0.9999686657893088,3.1334210691232685E-5},height_range={0.3315069139384307,0.41216764415934903},location.rate=0.8212180250774541,height_95%_HPD={0.33150717159522886,0.35355025263274303},default.rate_median=9.263940878359077E-4,length_median=0.02051052280305,location="North",location.prob=0.9999686657893088,location.set={"North","Northeast"},location.rate_range={0.4199263066583453,1.3782426490797912},height=0.3390533423966626]:0.03385892376254,67[&length_range={0.002299937587845,0.2811667580008},default.rate_95%_HPD={8.535417156658662E-4,9.999635770142521E-4},length_95%_HPD={0.01368986342709,0.1157092353613},default.rate_range={8.001584972796374E-4,9.999701183629223E-4},default.rate=9.243621626513629E-4,length=0.060907792816186086,location.rate_95%_HPD={0.6089697149275124,1.048525471806728},location.rate_median=0.8160049907200903,height_median=0.309589041095933,location.set.prob={1.0},height_range={0.30958904109579105,0.309589041096049},location.rate=0.8210190234927494,height_95%_HPD={0.30958904109587493,0.30958904109599006},default.rate_median=9.267216800386625E-4,length_median=0.056934104078565,location="North",location.prob=1.0,location.set={"North"},location.rate_range={0.4199263066583453,1.3782426490797912},height=0.30958904109593444]:0.05994255030079)[&length_range={3.647787179845E-5,0.08531244772326},default.rate_95%_HPD={8.466190366581846E-4,9.92530438873744E-4},length_95%_HPD={3.647787179845E-5,0.03020749434349},default.rate_range={8.033347479661249E-4,9.987813920342308E-4},default.rate=9.266036012554838E-4,length=0.011495226773777923,posterior=0.007194444444444444,location.rate_95%_HPD={0.5912758772974798,1.0141315046979977},location.rate_median=0.8179925958694287,height_median=0.3593779965953996,location.set.prob={1.0},height_range={0.3378092814505483,0.4346403807484899},location.rate=0.8237466216696411,height_95%_HPD={0.3378092814505483,0.389004598576022},default.rate_median=9.314162257916674E-4,length_median=0.007981807197488,location="North",location.prob=1.0,location.set={"North"},location.rate_range={0.5757746254484117,1.1981754655450074},height=0.36209886441873396]:0.004845107632236,79[&length_range={2.631548159937E-7,0.1586807689947},default.rate_95%_HPD={8.535417156658662E-4,9.999635770142521E-4},length_95%_HPD={2.631548159937E-7,0.03361948114326},default.rate_range={8.001584972796374E-4,9.999701183629223E-4},default.rate=9.243621626513629E-4,length=0.010894400109034337,location.rate_95%_HPD={0.6089697149275124,1.048525471806728},location.rate_median=0.8160049907200903,height_median=0.3697806722061612,location.set.prob={1.0},height_range={0.36978067220603206,0.36978067220627664},location.rate=0.8210190234927494,height_95%_HPD={0.36978067220610644,0.36978067220621613},default.rate_median=9.267216800386625E-4,length_median=0.007386799801343,location="North",location.prob=1.0,location.set={"North"},location.rate_range={0.4199263066583453,1.3782426490797912},height=0.36978067220633815]:0.004596026822794)[&length_range={5.404176242912E-5,0.01488512998229},default.rate_95%_HPD={8.785992721121274E-4,9.687507547496119E-4},length_95%_HPD={5.404176242912E-5,0.01488512998229},default.rate_range={8.785992721121274E-4,9.687507547496119E-4},default.rate=9.233314302399997E-4,length=0.00779710202153428,posterior=1.1111111111111112E-4,location.rate_95%_HPD={0.6190447949680414,0.8761316209617344},location.rate_median=0.7392671256979814,height_median=0.37534032379781934,location.set.prob={1.0},height_range={0.3736939657359584,0.381440143110178},location.rate=0.7434276668314347,height_95%_HPD={0.3736939657359584,0.381440143110178},default.rate_median=9.229878470491297E-4,length_median=0.008124618170709001,location="North",location.prob=1.0,location.set={"North"},location.rate_range={0.6190447949680414,0.8761316209617344},height=0.37645368911044375]:0.01488512998229,48[&length_range={4.25706140248E-4,0.2343314369239},default.rate_95%_HPD={8.535417156658662E-4,9.999635770142521E-4},length_95%_HPD={0.002964696995727,0.08789977063643},default.rate_range={8.001584972796374E-4,9.999701183629223E-4},default.rate=9.243621626513629E-4,length=0.037265276626837575,location.rate_95%_HPD={0.6089697149275124,1.048525471806728},location.rate_median=0.8160049907200903,height_median=0.36704843176880775,location.set.prob={1.0},height_range={0.36704843176867935,0.36704843176892005},location.rate=0.8210190234927494,height_95%_HPD={0.3670484317687519,0.3670484317688631},default.rate_median=9.267216800386625E-4,length_median=0.031041413747215002,location="North",location.prob=1.0,location.set={"North"},location.rate_range={0.4199263066583453,1.3782426490797912},height=0.3670484317686191]:0.02221339724244)[&default.rate=9.240088314718604E-4,length=0.05946148696821,posterior=2.777777777777778E-5,location="North",location.prob=1.0,location.set={"North"},location.set.prob={1.0},height=0.38926182901122697,location.rate=0.6724542629348281]:0.05946148696821)[&default.rate=9.240088314718604E-4,length=0.002227359636447,posterior=2.777777777777778E-5,location="North",location.prob=1.0,location.set={"North"},location.set.prob={1.0},height=0.44872331597943693,location.rate=0.6724542629348281]:0.002227359636447)[&default.rate=9.240088314718604E-4,length=0.008583265124714,posterior=2.777777777777778E-5,location="North",location.prob=1.0,location.set={"North"},location.set.prob={1.0},height=0.4509506756158839,location.rate=0.6724542629348281]:0.008583265124714)[&height_95%_HPD={0.4463429108444678,0.5624049262144417},length=0.0,posterior=1.0,location="North",location.prob=0.9386111111111111,location.set={"CentreWest","South","RJ","North","Southeast","Northeast"},height_median=0.4949827054166474,location.set.prob={0.010416666666666666,0.006555555555555556,9.444444444444445E-4,0.9386111111111111,0.019666666666666666,0.023805555555555555},height_range={0.4250913564015461,0.6509662525987345},height=0.4992639224622894];
End;
```
